# Structure of a polymorphic repeat at the *CACNA1C* schizophrenia locus

**DOI:** 10.1101/2024.03.05.24303780

**Authors:** Raquel Moya, Xiaohan Wang, Richard W. Tsien, Matthew T. Maurano

**Affiliations:** Institute for Systems Genetics, NYU School of Medicine, New York, NY 10016, USA; Neuroscience Institute, NYU School of Medicine, New York, NY 10016, USA; Department of Neuroscience and Physiology, New York University, New York, NY 10016, USA; Department of Pathology, NYU School of Medicine, New York, NY 10016, USA

**Keywords:** Variable-number tandem repeat, calcium channel, schizophrenia, long-read genome assemblies

## Abstract

Genetic variation within intron 3 of the *CACNA1C* calcium channel gene is associated with schizophrenia and other neuropsychiatric disorders, but analysis of the causal variants and their effect is complicated by a nearby variable-number tandem repeat (VNTR). Here, we explored the structure and population variability of the *CACNA1C* intron 3 VNTR using 155 long-read genome assemblies from 78 diverse individuals. Based on sequence differences among repeat units, we clustered individual sequences into 7 VNTR structural alleles called Types. Three Types were related through large duplications, but the other Types diverged much earlier such that only 12 repeat units at the 5′ end of the VNTR were shared across most Types. The most diverged Types were rare and present only in individuals with African ancestry, but a multiallelic structural polymorphism was present across populations at different frequencies, consistent with expansion of the VNTR preceding the emergence of early hominins. We demonstrated that this polymorphism was in complete linkage disequilibrium with fine-mapped schizophrenia variants from genomewide association studies (GWAS), and that this risk haplotype was associated with decreased *CACNA1C* gene expression in the brain. Our work suggests that sequence variation within a human-specific VNTR affects gene expression, and provides a detailed characterization of new alleles at a flagship neuropsychiatric locus.

**SIGNIFICANCE:** Genome-wide association studies identify an association between neuropsychiatric disorders and non-coding variants within the gene *CACNA1C*, which encodes a functionally important Ca^2+^ channel in neurons. However, the variant(s) responsible for disease risk and their functional consequences are undetermined. These schizophrenia-associated SNPs are near a poorly genotyped repeat, suggesting the repeat might also contribute to disease risk. We use long-read genome assemblies to characterize the genetic diversity of this repeat, its relationship to schizophrenia-associated SNPs, and its evolutionary origins. We find that the schizophrenia risk signal is associated with reduced *CACNA1C* gene expression, and both are tightly tied to the repeat. Our analysis of repeat variation at *CACNA1C* will enable targeted investigation of regulatory mechanisms underpinning risk for schizophrenia.

## Supplementary material for "Structure of a polymorphic repeat at the *CACNA1C* schizophrenia locus": Data S6

```
>CACNA1C_VNTR_Type1
GACCCTGACCTTACTAGTTTACAATCACACGATCCTGACCTTACTAGTTTACAATCACAGGATCCTGACCTGACTAGTTTACAATCACACGACCCTGACCTGACTAGTTTACAATCACACGACCCTGACCTTACTAGTTTACAACCACACGACCCTGACCTGACTAGTTTACAATCACACGACCCTGACCTGACTAGTTTACAATCACACGACCCTGACCTGACTAGTTTACAATCACACGATCCTGACCTGACTACTTTACAATCACACGATCCTGACCTTGCTAGTTTACAATCACACGATCCTGACCTTACTAGTTTACAATCACAGGATCCTGACCTGACTAGTTTACAATCACACGACCCTGACCTGACTAGTTTACAATCACACGATCCTGACCTGACTAGTTTACAATCACACGATCCTGACCTTGCTAGTTTACAATCACACGATCCTGACCTTACTAGTTTACAATCACACGATCCTGACCTTGCTAGTTTACAATCACACGACCCTGACCTGACTAGTTTACAATCACACGACCCTGACCTGACTAGTTTACAACCACACGACCCTGACCTGACTAGTTTACAACCACACGACCCTGACCTGACTAGTTTACAACCACACGACCCTGACCTGACTAGTTTACAACCACACGATCCTGACCTGACTAGTTTACAATCACACGACCCTGACCTGACTAGTTTACAATCACACGACCCTGACCTGACTAGTTTACAATCACACGACCCTGACCTGACTAGTTTACAATCACACTATCCTGACCTGACTAGTTTACAATCACACGACCCTGACCTGACTAGTTTACAGTCACACGATCCTGACCTGACTAGTTTACAATCACACGACCCTGACCTGACTAGTTTACAATCACACGACCCTGACCTGACTAGTTTACAGTCACACGATCCTGACCTGACTAGTTTACAACCACACGACCCTGACCTGACTAGTTTACAATCACACGACCCTGACCTGACTAGTTTACAATCACACTATCCTGACCTGACTAGTTTACAATCACACGACCCTGACCTGACTAGTTTACAATCACACGACCCTGACCTGACTAGTTTACAGTCACACGACCCTGACCTGACTAGTTTACAATCACACGACCCTGACCTGACTAGTTTACAATCACACGACCCTGACCTGACTAGTTTACAGTCACACGATCCTGACCTGACTAGTTTACAATCACACGACCCTGACCTGACTAGTTTACAATCACACGACCCTGACCTGACTAGTTTACAATCACACGATCCTGACCTGACTAGTTTACAATCACACGACCCTGACCTGACTAGTTTACAATCACACGACCCTGACCTGACTAGTTTACAGTCACACGATCCTGACCTGACTAGTTTACAACCACACGACCCTGACCTGACTAGTTTACAATCACACGACCCTGACCTGACTAGTTTACAATCACACTATCCTGACCTGACTAGTTTACAATCACACGACCCTGACCTGACTAGTTTACAATCACACGACCCTGACCTGACTAGTTTACAGTCACACGATCCTGACCTGACTAGTTTACAATCACACGACCCTGACCTGACTAGTTTACAATCACACGACCCTGACCTGACTAGTTTACAGTCACACGATCCTGACCTGACTAGTTTACAATCACACGACCCTGACCTGACTAGTTTACAATCACACGACCCTGACCTGACTAGTTTACAACCACACGACCCTGACCTGACTAGTTTACAATCACACGACCCTGACCTTACTAGTTTACAATCACACGATCCTGACCTGACTAGTTTACAATCACACGATCCTGACCTTGCTAGTTTACAATCACACGACCCTGACCTGACTAGTTTACAACCACACGACCCTGACCTGACTAGTTTACAATCACACGACCCTGACCTGACTAGTTTACAACCACACGACCCTGACCTGACTAGTTTACAACCACACGACCCTGACCTTACTAGTTTACAACCACACGATCCTGACCTGACTAGTTTACAACCACACGACCCTGACCTTACTAGTTTACAATCACACGATCCTGACCTTGCTAGTTTACAATCACACGACCCTGACCTGACTAGTTTACAATCACACGACCCTGACCTGACTAGTTTACAATCACACGACCCTGACCTGACTAGTTTACAATCACACAATCCTGACCTTGCTAGTTTACAATCACACGATCCTGACCTTACTAGTTTACAATCACAGGATCCTGACCTGACTAGTTTACAATCACACGACCCTGACCTGACTAGTTTACAATCACACGACCCTGACCTTACTAGTTTACAACCACACGATCCTGACCTGACTAGTTTACAATCACACGACCCTGACCTGACTAGTTTACAATCACACGATCCTGACCTGACTAGTTTACAATCACACGACCCTGACCTGACTAGTTTACAACCACACGACCCTGACCTGACTAGTTTACAATCACACGATCCTGACCTGACTAGTTTACAATCACACGATCCTGACCTTGCTAGTTTACAATCACACGATCCTGACCTTACTAGTTTACAATCACAGGATCCTGACCTGACTAGTTTACAATCACACGACCCTGACCTGACTAGTTTACAACCACACGACCCTGACCTGACTAGTTTACAACCACACGACCCTGACCTGACTAGTTTACAATCACACGATCCTGACCTGACTAGTTTACAATCACACGACCCTGACCTGACTAGTTTACAACCACACGACCCTGACCTGACTAGTTTACAATCACACGATCCTGACCTGACTAGTTTACAATCACACGATCCTGACCTTGCTAGTTTACAATCACACGATCCTGACCTTACTAGTTTACAATCACAGGATCCTGACCTGACTAGTTTACAATCACACGACCCTGACCTGACTAGTTTACAACCACACGACCCTGACCTGACTAGTTTACAACCACACGACCCTGACCTGACTAGTTTACAATCACACGACCCTGACCTGACTAGTTTACAATCACACGACCCTGACCTGACTAGTTTACAATCACATGATCCTGACCTTGCTAGTTTACAATCACACGATCCTGACCTGACTAGTTTACAATCACACGACCCTGACCTGACTAGTTTACAATCACACTATCCTGACCTGACTAGTTTACAATCACACTATCCTGACCTGACTAGTTTACAATCACACTATCCTGACCTGACTAGTTTACAATCACACTATCCTGACCTGACTAGTTTACAATCACACGATCCTGACCTGACTAGTTTACAATCACACTATCCTGACCTGACTAGTTTACAATCACACTATCCTGACCTGACTAGTTTACAACCACACGACCCTGACCTGACTAGTTTACAATCACACGACCCTGACCTGACTAGTTTACAATCACACGATCCTGACCTTGCTAGTTTACAATCACACGATCCTGACCTTACTAGTTTACAATCACACGACCCTGACCTGACTAGTTTACAACCACACGACCCTGACCTGACTAGTTTACAATCACACGATCCTGACCTTGCTAGTTTACAATCACAGGATCCTGACCTGACTAGTTTACAATCACACGACCCTGACCTGACTAGTTTACAACCACACGACCCTGACCTGACTAGTTTACAATCACACGACCCTGACCTGACTAGTTTACAATCACACGATCCTGACCTTGCTAGTTTACAATCACACGACCCTGACCTGACTAGTTTACAATCACACGACCCTGACCTGACTAGTTTACAATCACACGACCCTGACCTTACTAGTTTACAATCACACGATCCTGACCTGACTAGTTTACAATCACACGATCCTGACCTTGCTAGTTTACAATCACACGATCCTGACCTGACTAGTTTACAATCACACGATCCTGACCTTGCTAGTTTACAATCACACGACCCTGACCTGACTAGTTTACAATCACACTATCCTGACCTGACTAGTTTACAATCACAAGACCCTGACCTGACTAGTTTACAATCACACGACCCTGACCTGACTAGTTTACAATCACACGATCCTGACCTGACTAGTTTACAATCACACGACCCTGACCTGACTAGTTTACAACCACACGACCCTGACCTGACTAGTTTACAATCACACGACCCTGACCTGACTAGTTTACAATCACACGACCCTGACCTGACTAGTTTACAATCACACGACCCTGACCTGACTAGTTTACAATCACACGACCCTGACCTGACTAGTTTACAATCACACGACCCTGACCTGACTAGTTTACAATCACACGACCCTGACCTGACTAGTTTACAATCACACGACCCTGACCTGACTAGTTTACAATCACACGACCCTGACCTGACTAGTTTACAATCACACTATCCTGACCTGACTAGTTTACAATCACACTATCCTGACCTGACTAGTTTACAACCACACGACCCTGACCTGACTAGTTTACAACCACACGACCCTGACCTTACTAGTTTACAATCACACGACCCTGACCTTACTAGTTTACAATCACACGACCCTGACCTGACTAGTTTACGATCACATGACCCTGACCTGACTAGTTTACGATCACACGATCCTGACCTGACTAGTTTACAATCACACGATCCTGACCTGACTAGTTTACAACCACACGACCCTGACCTGACTAGTTTACAACCACACGACCCTGACCTTACTAGTTTACGATCACACGACCCTGACCTTACTAGTTTACGATCACACGATCCTGACCTGACTAGTTTACAATCACACGATCCTGACCTTACTAGTTTACAATCACAGGATCCTGACCTGACTAGTTTACAATCACACGACCCTGACCTGACTAGTTTACAACCACACGACCCTGACCTGACTAGTTTACAACCACACGACCCTGACCTGACTAGTTTACAATCACACGATCCTGACCTTGCTAGTTTACAATCACACGATCCTGACCTTACTAGTTTACAATCACACGACCCTGACCTGACTAGTTTACGATCACACGACCCTGACCTGACTAGTTTACGACCACACGACCCTGACCTGACTAGTTTACGACCACACGACCCTGACCTGACTAGTTTACAATCACACGACCCTGACCTGACTAGTTTACAATCACACGATCCTGACCTGACTAGTTTACAATCACACGATCCTGACCTGACTAGTTTACAATCACACGATCCTGACCTGACTAGTTTACAATCACACGATCCTGACCTGACTAGTTTACAATCACACGATCCTGACCTTGCTAGTTTACAATCACACGATCCTGACCTTGCTAGTTTACAACCACACGATCCTGACCTGACTAGTTTACAATCACACGATCCTGACCTGACTAGTTTACAGTCACATGATCCTGACCTGACTAGTTTACAATCACACGATCCTGACCTTGCTAGTTTACAATCACACTATCCTGACCTTACTAGTTTACAATCACAAGACCCTGACCTGACTAGTTTACAATCACACGATCCTGACCTGACTAGTTTACAATCACACGACCCTGACCTGACTAGTTTACAATCACACGATCCTGACCTTACTAGTTTACAATCACACGATCCTGACCTTACTAGTTTACAATCACAAGACCCTGACCTGACTAGTTTACAATCACACGATCCTGACCTGACTAGTTTACAATCACACGATCCTGACCTGACTAGTTTACAATCACACGATCCTGACCTGACTAGTTTACAATCACACGATCCTGACCTGACTAGTTTACAATCACACGATCCTGACCTTACTAGTTTACAATCACACGACCCTGACCTGACTAGTTTACAATCACACGATCCTGACCTGACTAGTTTACAATCACACGATCCTGACCTTGCTAGTTTACAATCACACGACCCTGACCTGACTAGTTTACAATCACACGATCCTGACCTGACTAGTTTACAATCACACGATCCTGACCTTACTAGTTTACAATCACAC
>CACNA1C_VNTR_Type2
GACCCTGACCTTACTAGTTTACAATCACACGATCCTGACCTTACTAGTTTACAATCACAGGATCCTGACCTGACTAGTTTACAATCACACGACCCTGACCTGACTAGTTTACAATCACACGACCCTGACCTTACTAGTTTACAACCACACGACCCTGACCTGACTAGTTTACAATCACACGACCCTGACCTGACTAGTTTACAATCACACGACCCTGACCTGACTAGTTTACAATCACACGATCCTGACCTGACTACTTTACAATCACACGATCCTGACCTTGCTAGTTTACAATCACACGATCCTGACCTTACTAGTTTACAATCACAGGATCCTGACCTGACTAGTTTACAATCACACGACCCTGACCTGACTAGTTTACAATCACACGATCCTGACCTGACTAGTTTACAATCACACGATCCTGACCTTGCTAGTTTACAATCACACGATCCTGACCTTACTAGTTTACAATCACACGATCCTGACCTTGCTAGTTTACAATCACACGACCCTGACCTGACTAGTTTACAATCACACGACCCTGACCTGACTAGTTTACAACCACACGACCCTGACCTGACTAGTTTACAACCACACGACCCTGACCTGACTAGTTTACAACCACACGACCCTGACCTGACTAGTTTACAACCACACGATCCTGACCTGACTAGTTTACAATCACACGACCCTGACCTGACTAGTTTACAATCACACGACCCTGACCTGACTAGTTTACAATCACACGACCCTGACCTGACTAGTTTACAATCACACTATCCTGACCTGACTAGTTTACAATCACACGACCCTGACCTGACTAGTTTACAATCACACGATCCTGACCTGACTAGTTTACAATCACACGACCCTGACCTGACTAGTTTACAATCACACGACCCTGACCTGACTAGTTTACAGTCACACGATCCTGACCTGACTAGTTTACAACCACACGACCCTGACCTGACTAGTTTACAATCACACGACCCTGACCTGACTAGTTTACAATCACACTATCCTGACCTGACTAGTTTACAATCACACGACCCTGACCTGACTAGTTTACAATCACACGACCCTGACCTGACTAGTTTACAGTCACACGACCCTGACCTGACTAGTTTACAATCACACGACCCTGACCTGACTAGTTTACAATCACACGACCCTGACCTGACTAGTTTACAGTCACACGATCCTGACCTGACTAGTTTACAATCACACGACCCTGACCTGACTAGTTTACAATCACACGACCCTGACCTGACTAGTTTACAATCACACGACCCTGACCTGACTAGTTTACAATCACACGATCCTGACCTGACTAGTTTACAATCACACGACCCTGACCTGACTAGTTTACAATCACACGACCCTGACCTGACTAGTTTACAGTCACACGATCCTGACCTGACTAGTTTACAACCACACGACCCTGACCTGACTAGTTTACAATCACACGACCCTGACCTGACTAGTTTACAATCACACTATCCTGACCTGACTAGTTTACAATCACACGACCCTGACCTGACTAGTTTACAATCACACGACCCTGACCTGACTAGTTTACAGTCACACGATCCTGACCTGACTAGTTTACAATCACACGACCCTGACCTGACTAGTTTACAATCACACGACCCTGACCTGACTAGTTTACAGTCACACGATCCTGACCTGACTAGTTTACAATCACACGACCCTGACCTGACTAGTTTACAATCACACGACCCTGACCTGACTAGTTTACAACCACACGACCCTGACCTGACTAGTTTACAATCACACGACCCTGACCTTACTAGTTTACAATCACACGATCCTGACCTGACTAGTTTACAATCACACGATCCTGACCTTGCTAGTTTACAATCACACGACCCTGACCTGACTAGTTTACAACCACACGACCCTGACCTGACTAGTTTACAATCACACGACCCTGACCTGACTAGTTTACAACCACACGACCCTGACCTGACTAGTTTACAACCACACGACCCTGACCTTACTAGTTTACAACCACACGATCCTGACCTGACTAGTTTACAACCACACGACCCTGACCTTACTAGTTTACAATCACACGATCCTGACCTTGCTAGTTTACAATCACACGACCCTGACCTGACTAGTTTACAATCACACGACCCTGACCTGACTAGTTTACAATCACACGACCCTGACCTGACTAGTTTACAATCACACAATCCTGACCTTGCTAGTTTACAATCACACGATCCTGACCTTACTAGTTTACAATCACAGGATCCTGACCTGACTAGTTTACAATCACACGACCCTGACCTGACTAGTTTACAATCACACGACCCTGACCTTACTAGTTTACAACCACACGATCCTGACCTGACTAGTTTACAATCACACGACCCTGACCTGACTAGTTTACAATCACACGATCCTGACCTGACTAGTTTACAATCACACGACCCTGACCTGACTAGTTTACAACCACACGACCCTGACCTGACTAGTTTACAATCACACGATCCTGACCTGACTAGTTTACAATCACACGATCCTGACCTTGCTAGTTTACAATCACACGATCCTGACCTTACTAGTTTACAATCACAGGATCCTGACCTGACTAGTTTACAATCACACGACCCTGACCTGACTAGTTTACAACCACACGACCCTGACCTGACTAGTTTACAACCACACGACCCTGACCTGACTAGTTTACAATCACACGATCCTGACCTGACTAGTTTACAATCACACGACCCTGACCTGACTAGTTTACAACCACACGACCCTGACCTGACTAGTTTACAATCACACGATCCTGACCTGACTAGTTTACAATCACACGATCCTGACCTTGCTAGTTTACAATCACACGATCCTGACCTTACTAGTTTACAATCACAGGATCCTGACCTGACTAGTTTACAATCACACGACCCTGACCTGACTAGTTTACAACCACACGACCCTGACCTGACTAGTTTACAACCACACGACCCTGACCTGACTAGTTTACAATCACACGACCCTGACCTGACTAGTTTACAATCACACGACCCTGACCTGACTAGTTTACAATCACATGATCCTGACCTTGCTAGTTTACAATCACACGATCCTGACCTGACTAGTTTACAATCACACGACCCTGACCTGACTAGTTTACAATCACACTATCCTGACCTGACTAGTTTACAATCACACTATCCTGACCTGACTAGTTTACAATCACACTATCCTGACCTGACTAGTTTACAATCACACTATCCTGACCTGACTAGTTTACAATCACACGATCCTGACCTGACTAGTTTACAATCACACTATCCTGACCTGACTAGTTTACAATCACACTATCCTGACCTGACTAGTTTACAACCACACGACCCTGACCTGACTAGTTTACAATCACACGACCCTGACCTGACTAGTTTACAATCACACGATCCTGACCTTGCTAGTTTACAATCACACGATCCTGACCTTACTAGTTTACAATCACACGACCCTGACCTGACTAGTTTACAACCACACGACCCTGACCTGACTAGTTTACAATCACACGATCCTGACCTTGCTAGTTTACAATCACAGGATCCTGACCTGACTAGTTTACAATCACACGACCCTGACCTGACTAGTTTACAACCACACGACCCTGACCTGACTAGTTTACAATCACACGACCCTGACCTGACTAGTTTACAATCACACGATCCTGACCTTGCTAGTTTACAATCACACGACCCTGACCTGACTAGTTTACAATCACACGACCCTGACCTGACTAGTTTACAATCACACGACCCTGACCTTACTAGTTTACAATCACACGATCCTGACCTGACTAGTTTACAATCACACGATCCTGACCTTGCTAGTTTACAATCACACGATCCTGACCTGACTAGTTTACAATCACACGATCCTGACCTTGCTAGTTTACAATCACACGACCCTGACCTGACTAGTTTACAATCACACTATCCTGACCTGACTAGTTTACAATCACAAGACCCTGACCTGACTAGTTTACAATCACACGACCCTGACCTGACTAGTTTACAATCACACGACCCTGACCTGACTAGTTTACAACCACACGACCCTGACCTGACTAGTTTACAACCACACGACCCTGACCTGACTAGTTTACAATCACACGACCCTGACCTGACTAGTTTACAATCACACGACCCTGACCTGACTAGTTTACAATCACACGACCCTGACCTGACTAGTTTACAATCACACGACCCTGACCTGACTAGTTTACAATCACACGACCCTGACCTGACTAGTTTACAATCACACGACCCTGACCTGACTAGTTTACAATCACACGACCCTGACCTGACTAGTTTACAATCACACTATCCTGACCTGACTAGTTTACAATCACACTATCCTGACCTGACTAGTTTACAACCACACGACCCTGACCTGACTAGTTTACAACCACACGACCCTGACCTTACTAGTTTACAATCACACGACCCTGACCTTACTAGTTTACAATCACACGACCCTGACCTGACTAGTTTACGATCACACGACCCTGACCTGACTAGTTTACAATCACACGATCCTGACCTGACTAGTTTACAATCACACGACCCTGACCTGACTAGTTTACAGTCACACGATCCTGACCTGACTAGTTTACAATCACACGACCCTGACCTGACTAGTTTACAATCACACGACCCTGACCTGACTAGTTTACAATCACACGATCCTGACCTGACTAGTTTACAATCACACGACCCTGACCTGACTAGTTTACAATCACACGACCCTGACCTGACTAGTTTACAGTCACACGACCCTGACCTGACTAGTTTACAACCACACGACCCTGACCTGACTAGTTTACAATCACACGACCCTGACCTGACTAGTTTACAATCACACTATCCTGACCTGACTAGTTTACAATCACACGACCCTGACCTGACTAGTTTACAATCACACGACCCTGACCTGACTAGTTTACAGTCACACGACCCTGACCTGACTAGTTTACAATCACACGACCCTGACCTGACTAGTTTACAATCACACGACCCTGACCTGACTAGTTTACAGTCACATGATCCTGACCTGACTAGTTTACAATCACACGACCCTGACCTGACTAGTTTACAATCACACGACCCTGACCTGACTAGTTTACAACCACACGACCCTGACCTGACTAGTTTACAATCACACGACCCTGACCTTACTAGTTTACAATCACACGATCCTGACCTGACTAGTTTACAATCACACGATCCTGACCTTGCTAGTTTACAATCACACGACCCTGACCTGACTAGTTTACAACCACACGACCCTGACCTGACTAGTTTACAATCACACGACCCTGACCTGACTAGTTTACAACCACACGACCCTGACCTGACTAGTTTACAACCACACGACCCTGACCTTACTAGTTTACAACCACACGATCCTGACCTGACTAGTTTACAACCACACGACCCTGACCTTACTAGTTTACAATCACACGATCCTGACCTTGCTAGTTTACAATCACACGACCCTGACCTGACTAGTTTACAATCACACGACCCTGACCTGACTAGTTTACAATCACACGACCCTGACCTGACTAGTTTACAATCACACAATCCTGACCTTGCTAGTTTACAATCACACGATCCTGACCTTACTAGTTTACAATCACAGGATCCTGACCTGACTAGTTTACAATCACACGACCCTGACCTGACTAGTTTACAATCACACGACCCTGACCTTACTAGTTTACAACCACACGATCCTGACCTGACTAGTTTACAATCACACGACCCTGACCTGACTAGTTTACAATCACACGATCCTGACCTGACTAGTTTACAATCACACGACCCTGACCTGACTAGTTTACAACCACACGACCCTGACCTGACTAGTTTACAATCACACGATCCTGACCTGACTAGTTTACAATCACACGACCCTGACCTTGCTAGTTTACAATCACACGATCCTGACCTTACTAGTTTACAATCACAGGATCCTGACCTGACTAGTTTACAATCACACGACCCTGACCTGACTAGTTTACAACCACACGACCCTGACCTGACTAGTTTACAACCACACGACCCTGACCTGACTAGTTTACAATCACACGATCCTGACCTGACTAGTTTACAATCACACGACCCTGACCTGACTAGTTTACAACCACACGACCCTGACCTGACTAGTTTACAATCACACGATCCTGACCTGACTAGTTTACAATCACACGATCCTGACCTTGCTAGTTTACAATCACACGATCCTGACCTTACTAGTTTACAATCACAGGATCCTGACCTGACTAGTTTACAATCACACGACCCTGACCTGACTAGTTTACAACCACACGACCCTGACCTGACTAGTTTACAACCACACGACCCTGACCTGACTAGTTTACAATCACACGACCCTGACCTGACTAGTTTACAATCACACGACCCTGACCTGACTAGTTTACAATCACACGATCCTGACCTTGCTAGTTTACAATCACACGATCCTGACCTGACTAGTTTACAATCACACGACCCTGACCTGACTAGTTTACAATCACACTATCCTGACCTGACTAGTTTACAATCACACTATCCTGACCTGACTAGTTTACAATCACACTATCCTGACCTGACTAGTTTACAATCACACTATCCTGACCTGACTAGTTTACAATCACACGATCCTGACCTGACTAGTTTACAATCACACTATCCTGACCTGACTAGTTTACAATCACACTATCCTGACCTGACTAGTTTACAACCACACGACCCTGACCTGACTAGTTTACAATCACACGACCCTGACCTGACTAGTTTACAATCACACGATCCTGACCTTGCTAGTTTACAATCACACGATCCTGACCTTACTAGTTTACAATCACACGACCCTGACCTGACTAGTTTACAACCACACGACCCTGACCTGACTAGTTTACAATCACACGATCCTGACCTTGCTAGTTTACAATCACAGGATCCTGACCTGACTAGTTTACAATCACACGACCCTGACCTGACTAGTTTACAACCACACGACCCTGACCTGACTAGTTTACAATCACACGACCCTGACCTGACTAGTTTACAATCACACGATCCTGACCTTGCTAGTTTACAATCACACGACCCTGACCTGACTAGTTTACAATCACACGACCCTGACCTGACTAGTTTACAATCACACGACCCTGACCTTACTAGTTTACAATCACACGATCCTGACCTGACTAGTTTACAATCACACGATCCTGACCTTGCTAGTTTACAATCACACGATCCTGACCTGACTAGTTTACAATCACACGATCCTGACCTTGCTAGTTTACAATCACACGACCCTGACCTGACTAGTTTACAATCACACTATCCTGACCTGACTAGTTTACAATCACAAGACCCTGACCTGACTAGTTTACAATCACACGACCCTGACCTGACTAGTTTACAATCACACGACCCTGACCTGACTAGTTTACAACCACACGACCCTGACCTGACTAGTTTACAACCACACGACCCTGACCTGACTAGTTTACAATCACACGACCCTGACCTGACTAGTTTACAATCACACGACCCTGACCTGACTAGTTTACAATCACACGACCCTGACCTGACTAGTTTACAATCACACGACCCTGACCTGACTAGTTTACAATCACACGACCCTGACCTGACTAGTTTACAATCACACGACCCTGACCTGACTAGTTTACAATCACACGACCCTGACCTGACTAGTTTACAATCACACGACCCTGACCTGACTAGTTTACAATCACACTATCCTGACCTGACTAGTTTACAATCACACTATCCTGACCTGACTAGTTTACAACCACACGACCCTGACCTGACTAGTTTACAACCACACGACCCTGACCTGACTAGTTTACAACCACACGACCCTGACCTTACTAGTTTACAATCACACGACCCTGACCTTACTAGTTTACAATCACACGACCCTGACCTGACTAGTTTACGATCACACGACCCTGACCTGACTAGTTTACAATCACACGATCCTGACCTGACTAGTTTACAATCACACGATCCTGACCTGACTAGTTTACAACCACACGACCCTGACCTGACTAGTTTACAACCACACGACCCTGACCTTACTAGTTTACGATCACACGACCCTGACCTTACTAGTTTACGATCACACGACCCTGACCTGACTAGTTTACGATCACACGACCCTGACCTTACTAGTTTACGACCACACGATCCTGACCTGACTAGTTTACAATCACACGACCCTGACCTGACTAGTTTACAACCACACGACCCTGACCTGACTAGTTTACAACCACACGATCCTGACCTTGCTAGTTTACAATCACACGATCCTGACCTTGCTAGTTTACAATCACACGATCCTGACCTTACTAGTTTACAATCACACGACCCTGACCTGACTAGTTTACAATCACACGACCCTGACCTGACTAGTTTACGATCACACGACCCTGACCTGACTAGTTTACGATCACACGACCCTGACCTGACTAGTTTACGACCACACGACCCTGACCTGACTAGTTTACAATCACACGACCCTGACCTGACTAGTTTACAATCACACGATCCTGACCTGACTAGTTTACAATCACACGATCCTGACCTGACTAGTTTACAATCACACGATCCTGACCTGACTAGTTTACAATCACACGATCCTGACCTGACTAGTTTACAATCACACGATCCTGACCTTGCTAGTTTACAATCACACGATCCTGACCTTGCTAGTTTACAACCACACGATCCTGACCTGACTAGTTTACAATCACACGATCCTGACCTGACTAGTTTACAGTCACATGATCCTGACCTGACTAGTTTACAATCACACGATCCTGACCTTGCTAGTTTACAATCACACTATCCTGACCTTACTAGTTTACAATCACAAGACCCTGACCTGACTAGTTTACAATCACACGATCCTGACCTGACTAGTTTACAATCACACGACCCTGACCTGACTAGTTTACAATCACACGATCCTGACCTTACTAGTTTACAATCACACGATCCTGACCTTACTAGTTTACAATCACAAGACCCTGACCTGACTAGTTTACAATCACACGATCCTGACCTGACTAGTTTACAATCACACGATCCTGACCTGACTAGTTTACAATCACACGATCCTGACCTGACTAGTTTACAATCACACGATCCTGACCTGACTAGTTTACAATCACACGATCCTGACCTTACTAGTTTACAATCACACGACCCTGACCTGACTAGTTTACAATCACACGATCCTGACCTGACTAGTTTACAATCACACGATCCTGACCTTGCTAGTTTACAATCACACGACCCTGACCTGACTAGTTTACAATCACACGATCCTGACCTGACTAGTTTACAATCACACGATCCTGACCTTACTAGTTTACAATCACAC
>CACNA1C_VNTR_Type3
GACCCTGACCTTACTAGTTTACAATCACACGATCCTGACCTTACTAGTTTACAATCACAGGATCCTGACCTGACTAGTTTACAATCACACGACCCTGACCTGACTAGTTTACAATCACACGACCCTGACCTTACTAGTTTACAACCACACGACCCTGACCTGACTAGTTTACAATCACACGACCCTGACCTGACTAGTTTACAATCACACGACCCTGACCTGACTAGTTTACAATCACACGATCCTGACCTGACTACTTTACAATCACACGATCCTGACCTTGCTAGTTTACAATCACACGATCCTGACCTTACTAGTTTACAATCACAGGATCCTGACCTGACTAGTTTACAATCACACGACCCTGACCTGACTAGTTTACAATCACACGATCCTGACCTGACTAGTTTACAATCACACGATCCTGACCTTGCTAGTTTACAATCACACGATCCTGACCTTACTAGTTTACAATCACACGATCCTGACCTTGCTAGTTTACAATCACACGACCCTGACCTGACTAGTTTACAATCACACGACCCTGACCTGACTAGTTTACAACCACACGACCCTGACCTGACTAGTTTACAACCACACGACCCTGACCTGACTAGTTTACAACCACACGACCCTGACCTGACTAGTTTACAACCACACGATCCTGACCTGACTAGTTTACAATCACACGACCCTGACCTGACTAGTTTACAATCACACGACCCTGACCTGACTAGTTTACAATCACACGACCCTGACCTGACTAGTTTACAATCACACTATCCTGACCTGACTAGTTTACAATCACACGACCCTGACCTGACTAGTTTACAATCACACGATCCTGACCTGACTAGTTTACAATCACACGACCCTGACCTGACTAGTTTACAATCACACGACCCTGACCTGACTAGTTTACAGTCACACGATCCTGACCTGACTAGTTTACAACCACACGACCCTGACCTGACTAGTTTACAATCACACGACCCTGACCTGACTAGTTTACAATCACACTATCCTGACCTGACTAGTTTACAATCACACGACCCTGACCTGACTAGTTTACAATCACACGACCCTGACCTGACTAGTTTACAGTCACACGACCCTGACCTGACTAGTTTACAATCACACGACCCTGACCTGACTAGTTTACAATCACACGACCCTGACCTGACTAGTTTACAGTCACACGATCCTGACCTGACTAGTTTACAGTCACACGACCCTGACCTGACTAGTTTACAATCACACGACCCTGACCTGACTAGTTTACAATCACACGATCCTGACCTGACTAGTTTACAATCACACGACCCTGACCTGACTAGTTTACAATCACACGACCCTGACCTGACTAGTTTACAGTCACACGATCCTGACCTGACTAGTTTACAACCACACGACCCTGACCTGACTAGTTTACAATCACACGACCCTGACCTGACTAGTTTACAATCACACTATCCTGACCTGACTAGTTTACAATCACACGACCCTGACCTGACTAGTTTACAATCACACGACCCTGACCTGACTAGTTTACAGTCACACGATCCTGACCTGACTAGTTTACAATCACACGACCCTGACCTGACTAGTTTACAATCACACGACCCTGACCTGACTAGTTTACAGTCACACGATCCTGACCTGACTAGTTTACAATCACACGACCCTGACCTGACTAGTTTACAATCACACGACCCTGACCTGACTAGTTTACAACCACACGACCCTGACCTGACTAGTTTACAATCACACGACCCTGACCTTACTAGTTTACAATCACACGATCCTGACCTGACTAGTTTACAATCACACGACCCTGACCTTGCTAGTTTACAATCACACGACCCTGACCTGACTAGTTTACAACCACACGACCCTGACCTGACTAGTTTACAATCACACGACCCTGACCTGACTAGTTTACAACCACACGACCCTGACCTGACTAGTTTACAACCACACGACCCTGACCTTACTAGTTTACAACCACACGATCCTGACCTGACTAGTTTACAACCACACGACCCTGACCTTACTAGTTTACAATCACACGATCCTGACCTTGCTAGTTTACAATCACACGACCCTGACCTGACTAGTTTACAATCACACGACCCTGACCTGACTAGTTTACAATCACACGACCCTGACCTGACTAGTTTACAATCACACAATCCTGACCTTGCTAGTTTACAATCACACGATCCTGACCTTACTAGTTTACAATCACAGGATCCTGACCTGACTAGTTTACAATCACACGACCCTGACCTGACTAGTTTACAATCACACGACCCTGACCTTACTAGTTTACAACCACACGATCCTGACCTGACTAGTTTACAATCACACGACCCTGACCTGACTAGTTTACAATCACACGATCCTGACCTGACTAGTTTACAATCACACGACCCTGACCTGACTAGTTTACAACCACACGACCCTGACCTGACTAGTTTACAATCACACGATCCTGACCTGACTAGTTTACAATCACACGATCCTGACCTTGCTAGTTTACAATCACACGATCCTGACCTTACTAGTTTACAATCACAGGATCCTGACCTGACTAGTTTACAATCACACGACCCTGACCTGACTAGTTTACAGTCACACGATCCTGACCTGACTAGTTTACAACCACACGACCCTGACCTGACTAGTTTACAATCACACGATCCTGACCTGACTACTTTACAATCACACGATCCTGACCTTGCTAGTTTACAATCACACGATCCTGACCTTACTAGTTTACAATCACAGGATCCTGACCTGACTAGTTTACAATCACACGACCCTGACCTGACTAGTTTACAATCACACGATCCTGACCTGACTAGTTTACAATCACACGATCCTGACCTTGCTAGTTTACAATCACACGATCCTGACCTTACTAGTTTACAATCACACGATCCTGACCTTGCTAGTTTACAATCACACGACCCTGACCTGACTAGTTTACAATCACACGACCCTGACCTGACTAGTTTACAACCACACGACCCTGACCTGACTAGTTTACAACCACACGACCCTGACCTGACTAGTTTACAACCACACGACCCTGACCTGACTAGTTTACAACCACACGATCCTGACCTGACTAGTTTACAATCACACGACCCTGACCTGACTAGTTTACAATCACACGACCCTGACCTGACTAGTTTACAATCACACGACCCTGACCTGACTAGTTTACAATCACACTATCCTGACCTGACTAGTTTACAATCACACGACCCTGACCTGACTAGTTTACAATCACACGATCCTGACCTGACTAGTTTACAATCACACGACCCTGACCTGACTAGTTTACAATCACACGACCCTGACCTGACTAGTTTACAGTCACACGATCCTGACCTGACTAGTTTACAACCACACGACCCTGACCTGACTAGTTTACAATCACACGACCCTGACCTGACTAGTTTACAATCACACTATCCTGACCTGACTAGTTTACAATCACACGACCCTGACCTGACTAGTTTACAATCACACGACCCTGACCTGACTAGTTTACAGTCACACGACCCTGACCTGACTAGTTTACAATCACACGACCCTGACCTGACTAGTTTACAATCACACGACCCTGACCTGACTAGTTTACAGTCACACGATCCTGACCTGACTAGTTTACAGTCACACGACCCTGACCTGACTAGTTTACAATCACACGACCCTGACCTGACTAGTTTACAATCACACGATCCTGACCTGACTAGTTTACAATCACACGACCCTGACCTGACTAGTTTACAATCACACGACCCTGACCTGACTAGTTTACAGTCACACGATCCTGACCTGACTAGTTTACAACCACACGACCCTGACCTGACTAGTTTACAATCACACGACCCTGACCTGACTAGTTTACAATCACACTATCCTGACCTGACTAGTTTACAATCACACGACCCTGACCTGACTAGTTTACAATCACACGACCCTGACCTGACTAGTTTACAGTCACACGATCCTGACCTGACTAGTTTACAATCACACGACCCTGACCTGACTAGTTTACAATCACACGACCCTGACCTGACTAGTTTACAGTCACACGATCCTGACCTGACTAGTTTACAATCACACGACCCTGACCTGACTAGTTTACAATCACACGACCCTGACCTGACTAGTTTACAACCACACGACCCTGACCTGACTAGTTTACAATCACACGACCCTGACCTTACTAGTTTACAATCACACGATCCTGACCTGACTAGTTTACAATCACACGACCCTGACCTTGCTAGTTTACAATCACACGACCCTGACCTGACTAGTTTACAACCACACGACCCTGACCTGACTAGTTTACAATCACACGACCCTGACCTGACTAGTTTACAACCACACGACCCTGACCTGACTAGTTTACAACCACACGACCCTGACCTTACTAGTTTACAACCACACGATCCTGACCTGACTAGTTTACAACCACACGACCCTGACCTTACTAGTTTACAATCACACGATCCTGACCTTGCTAGTTTACAATCACACGACCCTGACCTGACTAGTTTACAATCACACGACCCTGACCTGACTAGTTTACAATCACACGACCCTGACCTGACTAGTTTACAATCACACAATCCTGACCTTGCTAGTTTACAATCACACGATCCTGACCTTACTAGTTTACAATCACAGGATCCTGACCTGACTAGTTTACAATCACACGACCCTGACCTGACTAGTTTACAATCACACGACCCTGACCTTACTAGTTTACAACCACACGATCCTGACCTGACTAGTTTACAATCACACGACCCTGACCTGACTAGTTTACAATCACACGATCCTGACCTGACTAGTTTACAATCACACGACCCTGACCTGACTAGTTTACAACCACACGACCCTGACCTGACTAGTTTACAATCACACGATCCTGACCTGACTAGTTTACAATCACACGATCCTGACCTTGCTAGTTTACAATCACACGATCCTGACCTTACTAGTTTACAATCACAGGATCCTGACCTGACTAGTTTACAATCACACGACCCTGACCTGACTAGTTTACAACCACACGACCCTGACCTGACTAGTTTACAACCACACGACCCTGACCTGACTAGTTTACAATCACACGATCCTGACCTGACTAGTTTACAATCACACGACCCTGACCTGACTAGTTTACAACCACACGACCCTGACCTGACTAGTTTACAATCACACGATCCTGACCTGACTAGTTTACAATCACACGATCCTGACCTTGCTAGTTTACAATCACACGATCCTGACCTTACTAGTTTACAATCACAGGATCCTGACCTGACTAGTTTACAATCACACGACCCTGACCTGACTAGTTTACAACCACACGACCCTGACCTGACTAGTTTACAACCACACGACCCTGACCTGACTAGTTTACAATCACACGACCCTGACCTGACTAGTTTACAATCACACGACCCTGACCTGACTAGTTTACAATCACATGATCCTGACCTTGCTAGTTTACAATCACACGATCCTGACCTGACTAGTTTACAATCACACGACCCTGACCTGACTAGTTTACAATCACACTATCCTGACCTGACTAGTTTACAATCACACTATCCTGACCTGACTAGTTTACAATCACACTATCCTGACCTGACTAGTTTACAATCACACTATCCTGACCTGACTAGTTTACAATCACACGATCCTGACCTGACTAGTTTACAATCACACTATCCTGACCTGACTAGTTTACAATCACACTATCCTGACCTGACTAGTTTACAACCACACGACCCTGACCTGACTAGTTTACAATCACACGACCCTGACCTGACTAGTTTACAATCACACGATCCTGACCTTGCTAGTTTACAATCACACGATCCTGACCTTACTAGTTTACAATCACACGACCCTGACCTGACTAGTTTACAACCACACGACCCTGACCTGACTAGTTTACAATCACACGATCCTGACCTTGCTAGTTTACAATCACAGGATCCTGACCTGACTAGTTTACAATCACACGACCCTGACCTGACTAGTTTACAACCACACGACCCTGACCTGACTAGTTTACAATCACACGACCCTGACCTGACTAGTTTACAATCACACGATCCTGACCTTGCTAGTTTACAATCACACGACCCTGACCTGACTAGTTTACAATCACACGACCCTGACCTGACTAGTTTACAATCACACGACCCTGACCTTACTAGTTTACAATCACACGATCCTGACCTGACTAGTTTACAATCACACGATCCTGACCTTGCTAGTTTACAATCACACGATCCTGACCTGACTAGTTTACAATCACACGATCCTGACCTTGCTAGTTTACAATCACACGACCCTGACCTGACTAGTTTACAATCACACTATCCTGACCTGACTAGTTTACAATCACAAGACCCTGACCTGACTAGTTTACAATCACACGACCCTGACCTGACTAGTTTACAATCACACGATCCTGACCTGACTAGTTTACAATCACACGACCCTGACCTGACTAGTTTACAACCACACGACCCTGACCTGACTAGTTTACAATCACACGACCCTGACCTGACTAGTTTACAATCACACGACCCTGACCTGACTAGTTTACAATCACACGACCCTGACCTGACTAGTTTACAATCACACGACCCTGACCTGACTAGTTTACAATCACACGACCCTGACCTGACTAGTTTACAATCACACGACCCTGACCTGACTAGTTTACAATCACACGACCCTGACCTGACTAGTTTACAATCACACTATCCTGACCTGACTAGTTTACAATCACACTATCCTGACCTGACTAGTTTACAACCACACGACCCTGACCTGACTAGTTTACAACCACACGACCCTGACCTGACTAGTTTACAACCACACGACCCTGACCTTACTAGTTTACAATCACACGACCCTGACCTTACTAGTTTACAATCACACGACCCTGACCTGACTAGTTTACGATCACACGACCCTGACCTGACTAGTTTACAATCACACGATCCTGACCTGACTAGTTTACAATCACACGACCCTGACCTGACTAGTTTACAACCACACGACCCTGACCTTACTAGTTTACAATCACACGACCCTGACCTTACTAGTTTACGATCACACGACCCTGACCTGACTAGTTTACGATCACACGACCCTGACCTTACTAGTTTACAACCACACGACCCTGACCTGACTAGTTTACAATCACACGACCCTGACCTGACTAGTTTACAACCACACGACCCTGACCTGACTAGTTTACAATCACACGATCCTGACCTTGCTAGTTTACAATCACACGATCCTGACCTTACTAGTTTACAATCACACGACCCTGACCTGACTAGTTTACAATCACACGACCCTGACCTGACTAGTTTACAATCACACGACCCTGACCTGACTAGTTTACGATCACACGACCCTGACCTGACTAGTTTACGACCACACGACCCTGACCTGACTAGTTTACAATCACACGACCCTGACCTGACTAGTTTACAATCACACGATCCTGACCTGACTAGTTTACAATCACACGATCCTGACCTGACTAGTTTACAATCACACGATCCTGACCTGACTAGTTTACAATCACACGATCCTGACCTGACTAGTTTACAATCACACGATCCTGACCTTGCTAGTTTACAATCACACGATCCTGACCTTGCTAGTTTACAACCACACGATCCTGACCTGACTAGTTTACAATCACACGATCCTGACCTGACTAGTTTACAGTCACATGATCCTGACCTGACTAGTTTACAATCACACGATCCTGACCTTGCTAGTTTACAATCACACTATCCTGACCTTACTAGTTTACAATCACAAGACCCTGACCTGACTAGTTTACAATCACACGATCCTGACCTGACTAGTTTACAATCACACGACCCTGACCTGACTAGTTTACAATCACACGATCCTGACCTTACTAGTTTACAATCACACGATCCTGACCTTACTAGTTTACAATCACAAGACCCTGACCTGACTAGTTTACAATCACACGATCCTGACCTGACTAGTTTACAATCACACGATCCTGACCTGACTAGTTTACAATCACACGATCCTGACCTGACTAGTTTACAATCACACGATCCTGACCTGACTAGTTTACAATCACACGATCCTGACCTTACTAGTTTACAATCACACGACCCTGACCTGACTAGTTTACAATCACACGATCCTGACCTGACTAGTTTACAATCACACGATCCTGACCTTGCTAGTTTACAATCACACGACCCTGACCTGACTAGTTTACAATCACACGATCCTGACCTGACTAGTTTACAATCACACGATCCTGACCTTACTAGTTTACAATCACAC
>CACNA1C_VNTR_Type4
GACCCTGACCTTACTAGTTTACAATCACACGATCCTGACCTTACTAGTTTACAATCACAGGATCCTGACCTGACTAGTTTACAATCACACGACCCTGACCTGACTAGTTTACAATCACACGACCCTGACCTTACTAGTTTACAACCACACGATCCTGACCTGACTAGTTTACAATCACACGACCCTGACCTGACTAGTTTACAATCACACGACCCTGACCTGACTAGTTTACAATCACACGATCCTGACCTGACTAGTTTACAATCACACGATCCTGACCTTGCTAGTTTACAATCACACGATCCTGACCTTACTAGTTTACAATCACAGGATCCTGACCTGACTAGTTTACAATCACACGACCCTGACCTGACTAGTTTACAATCACACGACCCTGACCTGACTAGTTTACAGTCACACGACCCTGACCTGACTAGTTTACAATCACACGACCCTGACCTGACTAGTTTACAATCACACGACCCTGACCTTACTAGTTTACAATCACACGACCCTGACCTTACTAGTTTACAATCACACGACCCTGACCTTACTAGTTTACAATCACACGACCCTGACCTGACTAGTTTACAACCACACGACCCTGACCTGACTAGTTTACAACCACACGACCCTGACCTGACTAGTTTACAACCACACGACCCTGACCTGACTAGTTTACAACCACACGACCCTGACCTGACTAGTTTACAATCACACGATCCTGACCTTACTAGTTTACAATCACACGACCCTGACCTGACTAGTTTACAATCACACGACCCTGACCTTACTAGTTTACAATCACACGATCCTGACCTGACTAGTTTACAATCACACGACCCTGACCTGACTAGTTTACAATCACACGATCCTGACCTTACTAGGTTACAATCACACGATCCTGACCTGACTAGTTTACAATCACACTATCCTGACCTGACTAGTTTACAATCACACGACCCTGACCTTACTAGTTTACAATCACACGATCCTGACCTGACTAGTTTACAATCACACGATCCTGACCTTGCTAGTTTACAATCACACGACCCTGACCTGACTAGTTTACAATCACACGACCCTGACCTGACTAGTTTACAATCACATGATCCTGACCTTGCTAGTTTACAATCACACGATCCTGACCTTGCTAGTTTACAATCACACGATCCTGACCTGACTAGTTTACAATCACACGACCCTGACCTGACTAGTTTACAACCACACGACCCTGACCTGACTAGTTTACAATCACACGATCCTGACCTTGCTAGTTTACAATCACACGATCCTGACCTTACTAGTTTACAATCACACGATCCTGACCTTACTAGTTTACAATCACACGATCCTGACCTGACTAGTTTACAATCACACGACCCTGACCTGACTAGTTTACAATCACACGACCCTGACCTGACTAGTTTACAACCACACGACCCTGACCTGACTAGTTTACAACCACACGACCCTGACCTGACTAGTTTACAATCACACGACCCTGACCTGACTAGTTTACAATCACACGACCCTGACCTGACTAGTTTACAATCACACGACCCTGACCTGACTAGTTTACAATCACACGACCCTGACCTGACTAGTTTACAATCACACGATCCTGACCTTGCTAGTTTACAATCACACGATCCTGACCTTGCTAGTTTACAATCACAGGATCCTGACCTGACTAGTTTACAACCACACGACCCTGACCTGACTAGTTTACAATCACACGACCCTGACCTGACTAGTTTACAATCACACGATCCTGACCTTGCTAGTTTACAATCACACGATCCTGACCTGACTAGTTTACAATCACACGATCCTGACCTTGCTAGTTTACAATCACACGATCCTGACCTTACTAGTTTACAATCACACGATCCTGACCTGACTAGTTTACAATCACAGGATCCTGACCTTACTAGTTTACAATCACAGGATCCTGACCTGACTAGTTTACAATCACACGACCCTGACCTGACTAGTTTACAATCACACGACCCTGACCTGACTAGTTTACAATCACACGATCCTGACCTTACTAGTTTACAATCACACGACCCTGACCTTACTAGTTTACAATCACACGATCCTGACCTTGCTAGTTTACAATCACACGATCCTGACCTTACTAGTTTACAATCACAGGATCCTGACCTTACTAGTTTACAATCACAGGATCCTGACCTGACTAGTTTACAATCACACGACCCTGACCTGACTAGTTTACAATCACACGATCCTGACCTTGCTAGTTTACAATCACACGATCCTGACCTTGCTAGTTTACAATCACACGATCCTGACCTTACTAGTTTACAATCACACGACCCTGACCTGACTAGTTTACAATCACACGATCCTGACCTTACTAGTTTACAATCACACGACCCTGACCTGACTAGTTTACAACCACACGACCCTGACCTGACTAGTTTACAATCACACGACCCTGACCTGACTAGTTTACAATCACACGACCCTGACCTGACTAGTTTACAATCACACGACCCTGACCTGACTAGTTTACAATCACACTATCCTGACCTGACTAGTTTACAATCACACGACCCTGACCTGACTAGTTTACAACCACACGACACTGACCTGACTAGTTTACAATCACACGACCCTGACCTGACTAGTTTACAATCACACGACCCTGACCTGACTAGTTTACAACCACACGACCCTGACCTGACTAGTTTACAATCACACGACCCTGACCTGACTAGTTTACAATCACACGACCCTGACCTGACTAGTTTACAATCACACGACCCTGACCTGACTAGTTTACAATCACACTATCCTGACCTGACTAGTTTACAATCACACTATCCTGACCTGACTAGTTTACAATCACACGACCCTGACCTGACTAGTTTACAATCACACGACCCTGACCTGACTAGTTTACAATCACACGACCCTGACCTGACTAGTTTACAATCACACGACCCTGACCTTACTAGTTTACAACCACACGACCCTGACCTGACTAGTTTACAATCACACGACCCTGACCTGACTAGTTTACAACCACACGACCCTGACCTGACTAGTTTACAATCACACTATCCTGACCTGACTAGTTTACAATCACACGACCCTGACCTGACTAGTTTACAATCACACGACCCTGACCTTACTAGTTTACAATCACACGATCCTGACCTGACTAGTTTACAATCACACGATCCTGACCTTGCTAGTTTACAATCACACGATCCTGACCTGACTAGTTTACAATCACACGATCCTGACCTGACTAGTTTACAATCACACGACCCTGACCTGACTAGTTTACAACCACACGACCCTGACCTGACTAGTTTACAATCACACTATCCTGACCTGACTAGTTTACAATCACACGACCCTGACCTGACTAGTTTACAATCACACGACCCTGACCTTACTAGTTTACAATCACACGATCCTGACCTGACTAGTTTACAATCACACGATCCTGACCTTGCTAGTTTACAATCACACGATCCTGACCTGACTAGTTTACAATCACACGATCCTGACCTTGCTAGTTTACAATCACACGACCCTGACCTGACTAGTTTACAACCACACGACCCTGACCTGACTAGTTTACAACCACACGACCCTGACCTGACTAGTTTACAATCACACGATCCTGACCTTGCTAGTTTACAATCACACGATCCTGACCTGACTAGTTTACAATCACACGATCCTGACCTGACTAGTTTACAACCACACGACCCTGACCTGACTAGTTTACAATCACACGACCCTGAGCTGACTAGTTTACAATCACACGATCCTGACCTTACTAGTTTACAATCACAGGATCCTGACCTGACTAGTTTACAATCACACGACCCTGACCTGACTAGTTTACAATCACACGACCCTGACCTGACTAGTTTACAACCACACGACCCTGACCTGACTAGTTTACAACCACACGACCCTGACCTGACTAGTTTACAATCACACGACCCTGACCTGACTAGTTTACAATCACACGAACCTGACCTTGCTAGTTTACAATCACACGATCCTGACCTGACTAGTTTACAACCACACGACCCTGACCTGACTAGTTTACAACCACACGACCCTGACCTGACTAGTTTACAACCACACGACCCTGACCTGACTAGTTTACAACCACACGACCCTGACCTGACTAGTTTACAACCACACGACCCTGACCTGACTAGTTTACAACCACACGACCCTGACCTGACTAGTTTACAACCACACGACCCTGACCTGACTAGTTTACAATCACACGACCCTGACCTGACTAGTTTACAACCACACGACCCTGACCTGACTAGTTTACAACCACACGACCCTGACCTGACTAGTTTACAATCACACGACCCTGACCTGACTAGTTTACAATCACACGACCCTGACCTTGCTAGTTTACAATCACACGACCCTGACCTGACTAGTTTACAACCACACGACCCTGACCTGACTAGTTTACAACCACACGACCCTGACCTGACTAGTTTACAACCACACGACCCTGACCTGACTAGTTTACAACCACACGACCCTGACCTGACTAGTTTACAACCACACGACCCTGACCTGACTAGTTTACAATCACACGACCCTGACCTGACTAGTTTACAATCACACGACCCTGACCTGACTAGTTTACAATCACACTATCCTGACCTGACTAGTTTACAATCACACGACCCTGACCTTACTAGTTTACAACCACACGACCCTGACCTGACTAGTTTACAATCACACGATCCTGACCTGACTAGTTTACAATCACACGATCCTGACCTGACTAGTTTACAATCACACGATCCTGACCTTGCTAGTTTACAATCACACGATCCTGACCTGACTAGTTTACAATCACACGACCCTGACCTGACTAGTTTACAATCACACGACCGTGACCTGACTAGTTTACAATCACACGATCCTGACCTTGCTAGTTTACAATCACACGATCCTGACCTTACTAGTTTACAATCACAGGATCCTGACCTTACTAGTTTACAATCACACGACCCTGACCTGACTAGTTTACAACCACACGACCCTGACCTGACTAGTTTACAATCACACGACCCTGACCTGACTAGTTTACAATCACACGATCCTGACCTTGCTAGTTTACAATCACACGATCCTGACCTGACTAGTTTACAATCACACGACCCTGACCTGACTAGTTTACAACCACACGACCCTGACCTGACTAGTTTACAACCACACGACCCTGACCTGACTAGTTTACAATCACACGACCCTGACCTGACTAGTTTACAATCACACGATCCTGACCTTGCTAGTTTACAATCACACGATCCTGACCTGACTAGTTTACAATCACACGATCCTGACCTTGCTAGTTTACAATCACACGATCCTGACCTTACTAGTTTACAATCACACGATCCTGACCTTACTAGTTTACAATCACACGACCCTGACCTGACTAGTTTACAATCACACGATCCTGACCTGACTAGTTTACAATCACACGATCCTGACCTTGCTAGTTTACAATCACACGACCCTGACCTGACTAGTTTACAATCACACGACCCTGACCTGACTAGTTTACAATCACACGACCCTGACCTGACTAGTTTACAACCACACGACCCTGACCTGACTAGTTTACAATCACACGACCCTGACCTGACTAGTTTACAGTCACACGACCCTGACCTGACTAGTTTACAGTCACACGACCCTGACCTGACTAGTTTACAACCACACGACCCTGACCTGACTAGTTTACAATCACACGACCCTGACCTGACTAGTTTACAATCACACGACCCTGACCTTGCTAGTTTACAATCACACGATCCTGACCTGACTAGTTTACAATCACACGATCCTGACCTTGCTAGTTTACAATCACACGATCCTGACCTTACTAGTTTACAATCACACGATCCTGACCTTACTAGTTTACAATCACAGGATCCTGACCTGACTAGTTTACAATCACAGGATCCTGACCTGACTAGTTTACAATCACAGGATCCTGACCTGACTAGTTTACAATCACACGATCCTGACCTGACTAGTTTACAATCACACGACCCTGACCTTACTAGTTTACAATCACACGACCCTGACCTGACTAGTTTACAATCACACGACCCTGACCTGACTAGTTTACGATCACACGACCCTGACCTGACTAGTTTACAATCACACGACCCTGACCTGACTAGTTTACAACCACACGACCCTGACCTGACTAGTTTACAACCACACGACCCTGACCTGACTAGTTTACAATCACACGACCCTGACCTGACTAGTTTACAATCACACGACCCTGACCTGACTAGTTTACAATCACACGATCCTGACCTGACTAGTTTACAATCACATGATCCTGACCTGACTAGTTTACAGTCACACGATCCTGACCTTGCTAGTTTACAACCACACGATCCTGACCTGACTAGTTTACAATCACACGATCCTGACCTGACTAGTTTACAATCACATGATCCTGACCTGACTAGTTTACAATCACACGATCCTGACCTTGCTAGTTTACAATCACACGATCCTGACCTTGCTAGTTTACAATCACACGACCCTGACCTGACTAGTTTACAACCACACGATCCTGACCTTACTAGTTTACAATCACACGACCCTGACCTGACTAGTTTACAATCACACGACCCTGACCTGACTAGTTTACAACCACACGATCCTGACCTGACTAGTTTACAATCACACGATCCTGACCTGACTAGTTTACAATCACATGATCCTGACCTGACTAGTTTACAATCACACGATCCTGACCTTGCTAGTTTACAATCACACGACCCTGACCTGACTAGTTTACAATCACACGATCCTGACCTGACTAGTTTACAATCACACGATCCTGACCTTACTAGTTTACAATCACAAGACCCTGACCTGACTAGTTTACAATCACACGATCCTGACCTGACTAGTTTACAATCACACGATCCTGACCTGACTAGTTTACAATCACATGATCCTGACCTGACTAGTTTACAATCACACGATCCTGACCTGACTAGTTTACAATCACACGACCCTGACCTGACTAGTTTACAATCACACGATCCTGACCTTACTAGTTTACAATCACACGACCCTGACCTGACTAGTTTACAATCACACGATCCTGACCTTACTAGTTTACAATCACAC
>CACNA1C_VNTR_Type5
GACCCTGACCTTACTAGTTTACAATCACACGATCCTGACCTGACTAGTTTACAATCACAGGATCCTGACCTGACTAGTTTACAATCACAGGATCCTGACCTGACTAGTTTACAATCACACGACCCTGACCTGACTAGTTTACAATCACACGACCCTGACCTTACTAGTTTACAACCACACGATCCTGACCTGACTAGTTTACAATCACACGACCCTGACCTGACTAGTTTACAATCACACGATCCTGACCTGACTAGTTTACAATCACACGATCCTGACCTTGCTAGTTTACAATCACACGATCCTGACCTGACTAGTTTACAATCACACGATCCTGACCTGACTAGTTTACAATCACACGACCCTGACCTTGCTAGTTTACAATCACACGACCCTGACCTTACTAGTTTACAACCACACGATCCTGACCTGACTAGTTTACAATCACACGACCCTGACCTGACTAGTTTACAATCACACGATCCTGACCTGACTAGTTTACAATCACACGATCCTGACCTTGCTAGTTTACAATCACACGATCCTGACCTGACTAGTTTACAATCACACGACCCTGACCTGACTAGTTCACAACCACACGACCCTGACCTGACTAGTTTACAACCACACGACCCTGACCTGACTAGTTTACAACCACACGACCCTGACCTGACTAGTTTACAATCACACGACCCTGACCTGACTAGTTTACAATCACACGACCCTGACCTGACTAGTTTACAATCACACGACCCTGACCTGACTAGTTTACAATCACACGATCCTGACCTGACTAGTTTACAACCACACGACCCTGACCTGACTAGTTTACAATCACACGACCCTGACCTGACTAGTTTACAACCACAAGACCCTGACCTGACTAGTTTACAACCACACGACCCTGACCTGACTAGTTTACAACCACACGACCCTGACCTGACTAGTTTACAATCACACGACCCTGACCTGACTAGTTTACAATCACACGACCCTGACCTGACTAGTTTACAATCACACGACCCTGACCTGACTAGTTTACAATCACACGACCCTGACCTGACTAGTTTACAACCACACGACCCTGACCTGACTAGTTTACAACCACACGACCCTGACCTGACTAGTTTACAACCACACGACCCTGACCTGACTAGTTTACAACCACACGATCCTGACCTTGCTAGTTTACAACCACACGACCCTGACCTTGCTAGTTTACAATCACACGACCCTGACCTTGCTAGTTTACAATCACACGACCCTGACCTGACTAGTTTACAATCACACGACCCTGACCTGACTAGTTTACAACCACACGACCCTGACCTGACTAGTTTACAATCACACGACCCTGACCTGACTAGTTTACAACCACACGACCCTGACCTGACTAGTTTACAACCACACGACCCTGACCTGACTAGTTTACAATCACACGACCCTGACCTGACTAGTTTACAACCACACGACCCTGACCTTACTAGTTTACAATCACACGACCCTGACCTGACTAGTTTACAACCACACGACCCTGACCTGACTAGTTTACAACCACACGATCCTGACCTGACTAGTTTACAATCACACGACCCTGACCTGACTAGTTTACAACCACACGACCCTGACCTGACTAGTTTACAATCACACGACCCTGACCTGACTAGTTTACAACCACACGACCCTGACCTGACTAGTTTACAACCACACGACCCTGACCTGACTAGTTTACAATCACACGACCCTGACCTGACTAGTTTACAACCACACGACCCTGACCTGACTAGTTTACAATCACACGATCCTGACCTGACTAGTTTACAATCACACGATCCTGACCTGACTAGTTTACAACCACACGACCCTGACCTTGCTAGTTTACAATCACACGACCCTGACCTGACTAGTTTACAACCACACGACCCTGACCTGACTAGTTTACAACCACACGACCCTGACCTGACTAGTTTACAATCACACGACCCTGACCTGACTAGTTTAAAATCACACGACCCTGACCTGACTAGTTTACAATCACACGACCCTGACCTGACTAGTTTACAATCACACGACCCTGACCTGACTAGTTTACAACCACACGACCCTGACCTGACTAGTTTACAACCACACGACCCTGACCTGACTAGTTTACAACCACACGACCCTGACCTGACTAGTTTACAACCACACGACCCTGACCTGACTAGTTTACAACCACACGACCCTGACCTGACTAGTTTACAACCACACGACCCTGACCTGACTAGTTTACAACCACACGACCCTGACCTGACTAGTTTACAACCACACGACCCTGACCTGACTAGTTTACAACCACACGACCCTGACCTGACTAGTTTACAACCACACGACCCTGACCTGACTAGTTTACAACCACACGACCCTGACCTGACTAGTTTACAACCACACGACCCTGACCTGACTAGTTTACAATCACACGACCCTGACCTGACTAGTTTACAATCACACGATCCTGACCTGACTAGTTTACAACCACACGACCCTGACCTGACTAGTTTACAACCACACGACCCTGACCTGACTAGTTTACAACCACACGATCCTGACCTTGCTAGTTTACAATCACACGACCCTGACCTGACTAGTTTACAATCACACGACCCTGACCTGACTAGTTTACAACCACACGATCCTGACCTGACTAGTTTACAACCACACGACCCTGACCTTGCTAGTTTACAATCACACGACCCTGACCTGACTAGTTTACAATCACACGACCCTGACCTGACTAGTTTACAATCACACGACCCTGACCTGACTAGTTTACAAGCACACGACCCTGACCTGACTAGTTTACAACCACACGACCCTGACCTGACTAGTTTACAATCACACGACCCTGACCTGACTAGTTTACAACCACACGACCCTGACCTGACTAGTTTACAACCACACGACCCTGACCTGACTAGTTTACAACCACACGATCCTGACCTTGCTAGTTTACAACCACACGATCCTGACCTTGCTAGTTTACAATCACACGACCCTGACCTGACTAGTTTACAATCACACGACCCTGACCTGACTAGTTTACAACCACACGACCCTGACCTGACTAGTTTACAACCACACGACCCTGACCTGACTAGTTTACAACCACACGACCCTGACCTGACTAGTTTACGATCACACGACCCTGACCTGACTAGTTTACGACCACACGACCCTGACCTGACTAGTTTACGACCACACGACCCTGACCTGACTAGTTTACGACCACACGATCCTGACCTTGCTAGTTTACAACCACACGACCCTGACCTTGCTAGTTTACAATCACACGACCCTGACCTGACTAGTTTACAATCACACGATCCTGACCTGACTAGTTTACAACCACACGACCCTGACCTTGCTAGTTTACAACCACACGACCCTGACCTTACTAGTTTACAATCACACGACCCTGATCTGACTAGTTTACAATCACACGACCCTGACCTGACTAGTTTACAACCACACGACCCTGACCTGACTAGTTTACAATCACACGATCCTGACCTGACTAGTTTACAATCACACGACCCTGACCTGACTAGTTTACAACCACACGACCCTGACCTGACTAGTTTACAACCACACGACCCTGACCTGACTAGTTTACAACCACACGACCCTGACCTGACTAGTTTACAACCACACGACCCTGACCTGACTAGTTTACAATCACACGACCCTGACCTGACTAGTTTACAACCACAGGACCCTGACCTTACTAGTTTACAATCACACGACCCTGACCTGACTAGTTTACAATCACACGACCCTGACCTTGCTAGTTTACAATCACACGACCCTGACCTGAGTAGTTTACAATCACACGACCCTGACCTTGCTAGTTTACAATCACACGACCCTGACCTGACTAGTTTACAATCACACGATCCTGACCTGACTAGTTTACAATCACACGATCCTGACCTGACTAGTTTACAACCACACGACCCTGACCTTGCTAGTTTACAATCACACGACCCTGACCTGACTAGTTTACAACCACACGACCCTGACCTGACTAGTTTACAATCACACGACCCTGACCTGACTAGTTTACAATCACACGACCCTGACCTGACTAGTTTACAATCACACGACCCTGACCTGACTAGTTTACAATCACACGACCCTGACCTGACTAGTTTACAATCACACGACCCTGACCTGACTAGTTTACAATCACACGACCCTGACCTGACTAGTTTACAACCACACGACCCTGACCTGACTAGTTTACAACCACACGACCCTGACCTGACTAGTTTACAACCACACGACCCTGACCTGACTAGTTTACAACCACACGACCCTGACCTGACTAGTTTACAACCACACGACCCTGACCTGACTAGTTTACAACCACACGACCCTGACCTGACTAGTTTACAACCACACGACCCTGACCTGACTAGTTTACAACCACACGACCCTGACCTGACTAGTTTACAATCACACGATCCTGACCTGACTAGTTTACAATCACACGATCCTGACCTGACTAGTTTACAACCACACGACCCTGACCTGACTAGTTTACAACCACACGACCCTGACCTGACTAGTTTACAACCACACGACCCTGACCTGACTAGTTTACAACCACACGACCCTGACCTGACTAGTTTACAATCACACGACCCTGACCTGACTAGTTTACAATCACACGACCCTGACCTGACTAGTTTACAATCACACGACCCTGACCTGACTAGTTTACAATCACACGACCCTGACCTGACTAGTTTACAATCACACGACCCTGACCTGACTAGTTTACAATCACACGACCCTGACCTGACTAGTTTACAATCACACGACCCTGACCTGACTAGTTTACAATCACACGACCCTGACCTGACTAGTTTACAATCACACGACCCTGACCTGACTAGTTTACAACCACACGACCCTGACCTGACTAGTTTACAACCACACGACCCTGACCTGACTAGTTTACAACCACACGACCCTGACCTGACTAGTTTACAATCACACGACCCTGACCTGACTAGTTTACAACCACACGACCCTGACCTGACTAGTTTACAACCACACGACCCTGACCTTGCTAGTTTACAACCACACGATCCTGACCTTGCTAGTTTACAATCACACGATCCTGACCTTGCTAGTTTACAATCACACGACCCTGACCTGACTAGTTTACAATCACACGACCCTGACCTGACTAGTTTACAACCACACGATCCTGACCTTGCTGGTTTACAATCACACGACCCTGACCTTACTAGTTTACAATCACACGACCCTGACCTGACTAGTTTACAATCACACGACCCTGACCTGACTAGTTTACATCCACACGATCCTGACCTGACTAGTTTACAACCACACGACCCTGACCTGACTAGTTTACAATCACACGACCCTGACCTGACTAGTTTACAACCACACGATCCTGACCTTGCTAGTTTACAACCACACGATCCTGACCTGACTAGTTTACAACCACACGACCCTGACCTGACTAGTTTACAACCACACGACCCTGACCTGACTAGTTTACAACCACACGATCCTGACCTGACTAGTTTACAATCACACGACCCTGACCTGACTAGTTTACAATCACACGACCCTGACCTGACTAGTTTACAACCACACGACCCTGACCTGACTAGTTTACAATCACACGATCCTGACCTGACTAGTTTACAATCACACGACCCTGACCTGACTAGTTTACAATCACACGACCCTGACCTGACTAGTTTACAACCACACGACCCTGACCTGACTTGTTTACAATCACACGACCCTGACCTGACTAGTTTACAACCACACGATCCTGACCTGACTAGTTTACAATCACACGACCCCGACCTGACTAGTTTACAACCACACGACCCTGACCTGACTAGTTTACAATCACACGACCCTGACCTGACTAGTTTACAATCACACGACCCTGACCTGACTAGTTTACAACCACACGACCCTGACCTGACTAGTTTACAATCACACGACCCTGACCTGACTAGTTTACAATCACACGATCCTAACCTTGCTAGTTTACAATCACACGACCCTGACCTGACTAGTTTACAATCACACGATCCTGACCTTGCTAGTTTACAATCACACGACCCTGACCTGACTAGTTTACAATCACACGATCCTGACCTGACTAGTTTACAATCACACGATCCTGACCTGACTAGTTTACAATCACACGATCCTGACCTGACTAGTTTACAACCACACGACCCTGACCTTGCTAGTTTACAATCACACGACCCTGATCTGACTAGTTTACAACCACACGACCCTGACCTGACTAGTTTACAATCACACGACCCTCACCTGACTCGTTTACAACCACACGACCCTGACCTGACTCGTTTACAATCACACGACCCTGACCTGACTAGTTTACAATCACACGACCCTGACCTGACTAGTTTACAATCACACGACCCTGACCTGACTAGTTTACAATCACACGATCCTGACCTGACTAGTTTACAACCACACGACCCTGACCTGACTAGTTTACAACCACACGACCCTGACCTGACTAGTTTACAACCACACGACCCTGACCTGACTAGTTTACAACCACACGACCCTGACCTGACTAGTTTACAACCACACGACCCTGACCTGACTAGTTTACAACCACACGATCCTGACCTTGCTAGTTTACAACCACACGATCCTGACCTGACTAGTTTACAACCACACGATCCTGACCTGACTAGTTTACAATCACACGATCCTGACCTGACTAGTTTACAATCACACGACCCTGACCTTGCTAGTTTACAATCACACGACCCTGACCTGACTAGTTTACAATCACACGACCCTGACCTGACTAGTTTACAATCACACGACCCTGACCTGACTAGTTTACAATCACACGACCCTGACCTGACTAGTTTACAATCACACGACCCTGACCTGACTAGTTTACAATCACACGACCCTGACCTGACTAGTTTACAATCACACGACCCTGACCTGACTAGTTTACAATCACACGACCCTGACCTGACTAGTTTACAATCACACGACCCTGACCTGACTAGTTTACAATCACACGACCCTGACTTGACTAGTTTACAATCACACGATCCTGACCTGACTAGTTTACAATCACACGACCCTGACCTTGCTAGTTTACAATCACACGACCCTGACCTGACTAGTTTACAATCACACGATCCTGACCTGACTAGTTTACAATCACACGATCCTGACCTGACTAGTTTACAATCACACGACCCTGACCTGACTAGTTTACAACCACACGACCCTGACCTGACTAGTTTACAATCACAGGATCCTTACCTGACTAGTTTACAATCACACGACCCTGACCTGACTAGTTTACAACCACACGACCCTGACCTGACTAGTTTACAACCACACGATCCTGACCTTGCTAGTTTACAACCACACGATCCTGACCTTGCTAGTTTACAATCACACGATCCTGACCTTGCTAGTTTACAATCACACGACCCTGACCTGACTAGTTTACAATCACACGACCCTGACCTGACTAGTTTACAATCACACGACCCTGACCTGACTAGTTTACAATCACACGACCCTGACCTGACTAGTTTACAATCACACGACCCTGACCTGACTAGTTTACAACCACACGACCCTGACCTGACTAGTTTACAACCACACGACCCTGACCTGACTAGTTTACAACCACACGATCCTGACCTTGCTGGTTTACAACCACACGATCCTGACCTTGCTAGTTTACAATCACACGACCCTGACCTGACTAGTTTACAATCACACGACCCTGACCTGACTAGTTTACAATCACACGACCCTGACGTGACTAGTTTACAACCACACGACCCTGACCTGACTAGTTTACAACCACACGACCCTGACCTGACTAGTTTACAACCACACGATCCTGACCTGACTAGTTTACAACCACACGATCCTGACCTGACTAGTTTACAACCACACGATCCTGACCTGACTAGTTTACAATCACACGACCCTGACCTGACTAGTTTACAACCACACGACCCTGACCTTACTAGTTTACAATCACACGATCCTGACCTGACTAGTTTACAACCACACGACCCTGACCTGACTAGTTTACAACCACACGACCCTGACCTGACTAGTTTACAACCACACGACCCTGACCTGACTAGTTTACAACCACACGACCCTGACCTTACTAGTTTACAATCACACGACCCTGATCTTACTAGTTTACAATCACACGACCCTGACCTGACTAGTTTACAACCACACGACCCTGACCTGACTAGTTTACAACCACACGACCCTGACCTGACTAGTTTACAATCACACGACCCTGACCTGACTAGTTTACAATCACACGACCCTGACCTGACTAGTTTACAACCACACGACCCTGACCTGACTAGTTTACAACCACACGACCCTGACCTGACTAGTTTACAACCACACGATCCTGACCTTGCTAGTTTACAATCACACGATCCTGACCTTGCTAGTTTACAACCACAAGACCCTGACCTGACTAGTTTACAACCACACGACCCTGACCTGACTAGTTTACAACCACACGACCCTGACCTGACTAGTTTACAACCAGACGACCCTGACCTGACTAGTTTACAACCAGACGACCCTGACCTGACTAGTTTACAATCACACGATCCTGACCTGACTAGTTTACGACCACACGACCCTGACCTGACTAGTTTACGATCACACGACCCTGACCTGACTAGTTTACGACCACAAGATCCTGACCTTGCTAGTTTACAACCACACGATCCTGACCTTGCTAGTTTACAACCACACGATCCTGACCTTGCTAGTTTACAATCACACGACCCTGACCTGACTAGTTTACAATCACACGACCCTGACCTGACTAGTTTACAACCACACGACCCTGACCTTGCTAGTTTACAATCACACGATCCTGACCTTACTAGTTTACAATCACACGACCCTGACCTGACTAGTTTACAACCACACGACCCTGACCTGACTAGTTTACAACCACACGATCCTGACCTGACTAGTTTACAACCACACGACCCTGACCTGACTAGTTTACAATCACACGACCCTGACCTGACTAGTTTACAATCACACGACCCTGACCGGACTAGTTTACAACCACACGACCCTGACCTGACTAGTTTACAACCACACGACCCTGACCTGACTAGTTTACAACCACACGACCGTGACCTGACTAGTTTACAACCACACGACCCTGACCTGACTAGTTTACAATCACACGACCCTGACCTGACTAGTATACAACCACACGATCCTGACCTTGCTAGTTTACAATCACACGATCCTGACCTTGCTAGTTTACAATCACAAGACCCTGACCTTGCTAGTTTACAACCACAAGACCCTGACCTGACTAGTTTACAACCACACGATCCTGACCTGACTAGTTTACAACCACACGATCCTGACCTGACTAGTTTACCACCACACTTCCCTGACCTGACTAGTTTACCACCACACGACCCTGACCTGACTAGTTTACGACCACACGACCCTGACCTGACTAGTTTACGACCACACGACCCTGACCTGACTAGTTTACAATCACAAGACCCTGACCTGACTAGTTTACAACCACACGATCCTGACCTTGCTAGTTTACAACCACACGATCCTGACCTTGCTAGTTTACAACCACACGACCCTGACCTTGCTAGTTTACAACCACACGATCCTGACCTTGCTAGTTTACAACCACACGACCCTGACCTTGCTAGTTTACAATCACACGACCCTGACCTGACTAGTTTACAATCACACGATCCTGACCTGACTAGTTTACAACCACACGATCCTGACCTTGCTAGTTTAAAATCACACGATCCTGACCTTGCTAGTTTACAATCACACGACCCTGACCTGACTAGTTTACAACCACACGACCCTGACCTGACTAGTTTACAACCACACGACCCTGACCTGACTAGTTTACAATCACACGATCCTGACCTGACTAGTTTACAATCACACGACCCTGACCTGACTAGTTTACAATCACACGACCCTGACCTGACTAGTTTACAACCACACGACCCTGACCTGACTAGTTTACAATCACACGACCCTGACCTGACTAGTTTACAACCACACGATCCTGACCTTACTAGTTTACAATCACACGACCCTGACCTGACTAGTTTACAACCACACGACCCTGACCTGACTAGTTTACAACCACACGATCCTGACCTGACTAGTTTACAACCACACGATCCTGACCTGACTAGTTTACAATCACACGACCCTGACCTGACTAGTTTACAACCACACGATCCTGACCTGACTAGTTTACAATCACACGACCCTGACCTGACTAGTTTACAATCACACGACCCTGACCTGACTAGTTTACAACCACACGACCCTGACCTGACTAGTTTACAATCACACGATCCTGACCTGACTAGTTTACAATCACACGACCCTGACCTGACTAGTTTACAATCACACGACCCTGACCTGACTAGTTTACAACCACACGATCCTGACCTGACTAGTTTACAATCACACGACCCTGACCTGACTAGTTTACAACCACACGATCCTGACCTGACTAGTTTACAATCACACGACCCCGACCTGACTAGTTTACAACCACACGACCCTGACCTGACTAGTTTACAATCACACGACCCTGACCTGACTAGTTTACAACCACACGATCCTGACCTGACTAGTTTACAATCACACGACCCTGACCTGACTAGTTTACAACCACACGATCCTGACCTTACTAGTTTACAATCACACGACCCTGACCTGACTAGTTTACAATCACACGATCCTGACCTTGCTAGTTTACAATCACACGACCCTGACCTGACTAGTTTACAATCACACGATCCTGACCTTGCTAGTTTACAATCACACGACCCTGACCTGACTAGTTTACAATCACACGATCCTGACCTGACTAGTTTACAATCACACGATCCTGACCTGACTAGTTTACAATCACACGATCCTGACCTGACTAGTTTACAACCACACGATCCTGACCTTGCTAGTTTACAATCACACGACCCTGACCTGACTAGTTTACAACCACACGACCCTGACCTGACTAGTTTACAATCACACGACCCTGACCTGACTAGTTTACAACCACACGACCCTGACCTGACTAGTTTACAATCACACGACCCTGACCTGACTAGTTTACAATCACACGACCCTGACCTGACTAGTTTACAATCACACGACCCTGACCTGACTAGTTTACAATCACACGACCCTGACCTGACTAGTTTACAACCACACGACCCTGACCTGACTAGTTTACAACCACACGACCCTGACCTGACTAGTTTACAACCACACGACCCTGACCTGACTAGTTTACAACCACACGATCCTGACCTTGCTAGTTTACAATCACACGACCCTGACCTGACTAGTTTACAACCACACGATCCTGACCTGACTAGTTTACAATCACACGATCCTGACCTGACTAGTTTACAATCACACGACCCTGACCTTGCTAGTTTACAATCACACGACCCTGACCTGACTAGTTTACAATCACACGACCCTGACCTGACTAGTTTACAATCACACGACCCTGACCTGACTAGTTTACAATTACACGACCCTGACCTGACTAGTTTACAATCACACGACCCTGACCTGACTAGTTTACAATCACACGACCCTGACCTGACTAGTTTACAATCACACTACCCTGACTTGACTAGTTTACAATCACACGACCCTGACCTGACTAGTTTACAATCACACGATCCTGACCTGACTAGTTTACAATCACACGACCCTGACCTGACTAGTTTACAATCACACGATCCTGACCTGACTAGTTTACAATCACACGACCCTGACCTTGCTAGTTTACAATCACACGACCCTGACCTGACTAGTTTACAATCACACGACCCTGACCTGACTAGTTTACAATCACACGATCCTGACCTGACTAGTTTACAATCACACGACCCTGACCTGACTAGTTTACAATCACAGGATCCTGACCTGACTAGTTTACAATCACACGACCCTGACCTGACTAGTTTACAACCACACGACCCTGACCTGACTAGTTTACAACCACACGATCCTGACCTTGCTAGTTTACAACCACACGATCCTGACCTTGCTAGTTTACAATCACACGATCCTGACCTTGCTAGTTTACAATCACACGACCCTGACCTGACTAGTTTACAATCACACGACCCTGACCTGACTAGTTTACAATCACACGACCCTGACCTGACTAGTTTACAATCACACGACCCTGACCTGACTAGTTTACAACCACACGACCCTGACCTGACTAGTTTACAACCACACGTCCCTGACCTGACTAGTTTACAACCACACGATCCTGACCTGACTAGTTTACAACCACACGATCCTGACCTTGCTGGTTTACAACCACACGATCCTGACCTTGCTGGTTTACAATCACACGACCCTGACCTGACTAGTTTACAATCACACGACCCTGACCTGACTAGTTTACAATCACACGACCCTGACGTGACTAGTTTACAACCACACGACCCTGACCTGACTAGTTTACAACCACACGACCCTGACCTGACTAGTTTACAACCACACGATCCTGACCTGACTAGTTTACAACCACACGATCCTGACCTGACTAGTTTACAACCACACGATCCTGACCTGACTAGTTTACAATCACACGACCCTGACCTGACTAGTTTACAACCACACGACCCTGACCTGACTAGTTTACAACCACACGACCCTGACCTTACTAGTTTACAATCACACGACCCTGACCTGACTAGTTTACAATCACACGACCCTGACCTGACTAGTTTACAACCACACGACCCTGACCTGACTAGTTTACAACCACACGACCCTGACCTGACTAGTTTACAATCACACGACCCTGACCTGACTAGTTTACAATCACACGACCCTGACCTGACTAGTTTACAACCACACGACCCTGATCTGACTAGTTTACAACCACACGACCCTGACCTGACTAGTTTACAACCACACGACCCTGACCTGACTAGTTTACAACCACACGATCCTGACCTTGCTAGTTTACAATCACACGATCCTGACCTTGCTAGTTTACAATCACAAGACCCTGACCTGACTAGTTTACAACCACACGACCCTGACCTGACTAGTTTACAACCACACGACCCTGACCTGACTAGTTTACAACCACACGACCCTGACCTGACTAGTTTACAACCACACGACCCTGACCTGACTAGTTTAGAATCACACGATCCTGACCTGACTAGTTTACGACCACACGACCCTGACCTGACTAGTTTACAATCACACGACCCTGACCTGACTAGTTTACAACCACACGATCCTGACCTTGCTAGTTTACAACCACACGATCCTGACCTTGCTAGTTTACAACCACACGATCCTGACCTTGCTAGTTTACAATCACACGACCCTGACCTGACTAGTTTACAATCACACGACCCTGACCTGACTAGTTTACAACCACACGACCCTGACCTTGCTAGTTTACAATCACACGATCCTGACCTTACTAGTTTACAATCACACGACCCTGACCTGACTAGTTTACAACCACACGACCCTGACCTGACTAGTTTACAACCACACGATCCTGACCTGACTAGTTTACAACCACACGACCCTGACCTGACTAGTTTACAATCACACGACCCTGACCTGACTAGTTTACAATCACACGACCCTGACCTTGCTAGTTTACAAACACACGATCCTGACCTTGCTAGTTTACAACCACACGACCCTGACCTGACTAGTTTACAACCACACGACCCTGACCTGACTAGTTTACAACCACACGACCCTGACCTGACTAGTTTACAATCACACGACCCTGACCTGACTAGTTTACAATCACACGACCCTGACCTGACTAGTTTACAATCACACGACCCTGACCTGACTAGTTTACAATCACACGACCCTGACCTGACTAGTTTACAACCACACGACCCTGACCTGACTAGTTTACAACCACACGACCCTGACCTGACTAGTTTACAATAACACGATCCTGACCTGACTAGTTTACAATCACACGACCCTGACCTGACTAGTTTACAACCACACGACCCTGACCTGACTAGTTTACAACCACACGATCCTGACCTGACTAGTTTACAATCACACGACCCTGACCTGACTAGTTTACAACCACACGATCCTGACCTGACTAGTTTACAATCACACGACCCTGACCTGACTAGTTTACAACCACACGACCCTGACCTGACTAGTTTACAATCACACGACCCTGACCTGACTAGTTTACAACCACACGATCCTGACCTGACTAGTTTACAATCACACGATCCTGACCTGACTAGTTTACAATCACACGACCCTGACCTGACTAGTTTACAATCACACGATCCTGACCTTGCTAGTTTACAATCACACGACCCTGACCTGACTAGTTTACAATCACACGATCCTGACCTTGCTAGTTTACAATCACACGACCCTGACCTGACTAGTTTACAATCACACGATCCTGACCTGACTAGTTTACAATCACACGATCCTGACCTGACTAGTTTACAACCACACGACCCTGACCTGACTAGTTTACAATCACACGACCCTGACCTGACTAGTTTACAATCACACGACCCTGACCTGACTAGTTTACAATCACACGACCCTGACCTGACTAGTTTACAATCACACGACCCTGACCTGACTAGTTTACAATCACACGATCCTGACCTGACTAGTTTACAATCACACGACCCTGACCTGACTAGTTTACAACCACATGACCCTGACCTGACTAGTTTACAACCACACGATCCTGACCTTGCTAGTTTACAATCACACGACCCTGACCTGACTAGTTTACAATCACACGACCCTGACCTGACTAGTTTACAACCACACGATCCTGACCTGACTAGTTTACAACCACACGATCCTGACCTTGCTAGTTTACAACCACACGATCCTGACCTTGCTAGTTTACAATCACACGACCCTGACCTGACTAGTTTACAATCACACGACCCTGACCTGACTAGTTTACAATCACACGACCCTGACCTGACTAGTTTACAATCACACGACCCTGACCTGACTAGTTTACAATCACACGACCCTGACCTGACTAGTTTACAATCACACGACCCTGACCTGACTAGTTTACAATCACACGACCCTGACCTGACTAGTTTACAATCACACGACCCTGACCTGACTAGTTTACAATCACACGACCCTGACCTGACTAGTTTACAATCACACGATCCTGACCTGACTAGTTTACAATCACACGACCCTGACCTGACTAGTTTACAATCACACGACCCTGACCTTGCTAGTTTACAATCACACGACCCTGACCTGACTAGTTTACAATCACACGACCCTGACCTGACTAGTTTACAATCACACGACCCTGACCTGACTAGTTTACAACCACACGACCCTGACCTGACTAGTTTACAATCACAGGATCCTGACCTGACTAGTTTACAATCACACGACCCTGACCTGACTAGTTTACAACCACACGACCCTGACCTGACTAGTTTACAACCACACGATCCTGACCTTGCTAGTTTACAACCACACGATCCTGACCTTGCTAGTTTACAATCACACGATCCTGACCTGACTAGTTTACAATCACACGACCCTGACCTGACTAGTTTACAATCACACGACCCTGACCTGAGTAGTTTACAATCACACGACCCTGACCTGACTAGTTTACAACCACACGACCCTGACCTGACTAGTTTACAACCACACGACCCTGACCTGACTAGTTTACAACCACACGATCCTGACCTTGCTAGTTTACAACCACACGATCCTGACCTTGCTAGTTTACAATCACACGACCCTGACCTGACTAGTTTACAATCACACGACCCTGACCTGACTAGTTTACAATCACACGACCCTGACCTGACTAGTTTACAACCACACGACCCTGACCTGACTAGTTTACAATCACACGACCCTGACCTGACTAGTTTACAATCACACGACCCTGACCTGACTAGTTTACAATCACACGATCCTGACCTGACTAGTTTACAACCACACGACCCTGACCTGACTAGTTTACAACCACACGACCCTGACCTGACTAGTTTACAACCACACGACCCTGACCTGACTAGTTTACAACCACACGACCCTGACCTGACTAGTTTACAATCACACGATCCTGACCTGACTAGTTTACAACCACACGACCCTGACCTGACTAGTTTACAATCACACGACCCTGACCTGACTAGTTTACAACCACACGACCCTGACCTGACTAGTTTACAACCACACGACCCTGACCTGACTAGTTTACAACCACACGACCCTGACCTGACTAGTTTACAACCACACGACCCTGACCTGACTAGTTTACAATCACACGACCCTGACCTGACTAGTTTACAACCACACGACCCTGACCTGACTAGTTTACAACCACACGACCCTGACCTTGCTAGTTTACAACCACACGATCCTGACCTTGCTAGTTTACAATCACACGATCCTGACCTTGCTAGTTTACAATCACACGACCCTGACCTGACTAGTTTACAATCACACGACCCTGACCTGACTAGTTTACAACCACACGATCCTGACCTTGCTGGTTTACAATCACACGACCCTGACCTTACTAGTTTACAATCACACGACCCTGACCTGACTAGTTTACAATCACACGACCCTGACCTGACTAGTTTACATCCACACGATCCTGACCTGACTAGTTTACAACCACACGACCCTGACCTGACTAGTTTACAATCACACGACCCTGACCTGACTAGTTTACAACCACACGATCCTGACCTTGCTAGTTTACAACCACACGATCCTGACCTGACTAGTTTACAACCACACGACCCTGACCTGACTAGTTTACAACCACACGACCCTGACCTGACTAGTTTACAACCACACGATCCTGACCTGACTAGTTTACAATCACACGACCCTGACCTGACTAGTTTACAATCACACGACCCTGACCTGACTAGTTTACAACCACACGACCCTGACCTGACTAGTTTACAATCACACGATCCTGACCTGACTAGTTTACAATCACACGACCCTGACCTGACTAGTTTACAATCACACGACCCTGACCTGACTAGTTTACAACCACACGACCCTGACCTGACTTGTTTACAATCACACGACCCTGACCTGACTAGTTTACAACCACACGATCCTGACCTGACTAGTTTACAATCACACGACCCCGACCTGACTAGTTTACAACCACACGACCCTGACCTGACTAGTTTACAATCACACGACCCTGACCTGACTAGTTTACAATCACACGACCCTGACCTGACTAGTTTACAACCACACGACCCTGACCTGACTAGTTTACAATCACACGACCCTGACCTGACTAGTTTACAATCACACGATCCTAACCTTGCTAGTTTACAATCACACGACCCTGACCTGACTAGTTTACAATCACACGATCCTGACCTTGCTAGTTTACAATCACACGACCCTGACCTGACTAGTTTACAATCACACGATCCTGACCTGACTAGTTTACAATCACACGATCCTGACCTGACTAGTTTACAATCACACGATCCTGACCTGACTAGTTTACAACCACACGACCCTGACCTTGCTAGTTTACAATCACACGACCCTGATCTGACTAGTTTACAACCACACGACCCTGACCTGACTAGTTTACAATCACACGACCCTCACCTGACTCGTTTACAACCACACGACCCTGACCTGACTCGTTTACAATCACACGACCCTGACCTGACTAGTTTACAATCACACGACCCTGACCTGACTAGTTTACAATCACACGACCCTGACCTGACTAGTTTACAATCACACGATCCTGACCTGACTAGTTTACAACCACACGACCCTGACCTGACTAGTTTACAACCACACGACCCTGACCTGACTAGTTTACAACCACACGACCCTGACCTGACTAGTTTACAACCACACGACCCTGACCTGACTAGTTTACAACCACACGACCCTGACCTGACTAGTTTACAACCACACGATCCTGACCTTGCTAGTTTACAACCACACGATCCTGACCTGACTAGTTTACAACCACACGATCCTGACCTGACTAGTTTACAATCACACGATCCTGACCTGACTAGTTTACAATCACACGACCCTGACCTTGCTAGTTTACAATCACACGACCCTGACCTGACTAGTTTACAATCACACGACCCTGACCTGACTAGTTTACAATCACACGACCCTGACCTGACTAGTTTACAATCACACGACCCTGACCTGACTAGTTTACAATCACACGACCCTGACCTGACTAGTTTACAATCACACGACCCTGACCTGACTAGTTTACAATCACACGACCCTGACCTGACTAGTTTACAATCACACGACCCTGACCTGACTAGTTTACAATCACACGACCCTGACCTGACTAGTTTACAATCACACGACCCTGACTTGACTAGTTTACAATCACACGATCCTGACCTGACTAGTTTACAATCACACGACCCTGACCTTGCTAGTTTACAATCACACGACCCTGACCTGACTAGTTTACAATCACACGATCCTGACCTGACTAGTTTACAATCACACGATCCTGACCTGACTAGTTTACAATCACACGACCCTGACCTGACTAGTTTACAACCACACGACCCTGACCTGACTAGTTTACAATCACAGGATCCTTACCTGACTAGTTTACAATCACACGACCCTGACCTGACTAGTTTACAACCACACGACCCTGACCTGACTAGTTTACAACCACACGATCCTGACCTTGCTAGTTTACAACCACACGATCCTGACCTTGCTAGTTTACAATCACACGATCCTGACCTTGCTAGTTTACAATCACACGACCCTGACCTGACTAGTTTACAATCACACGACCCTGACCTGACTAGTTTACAATCACACGACCCTGACCTGACTAGTTTACAATCACACGACCCTGACCTGACTAGTTTACAATCACACGACCCTGACCTGACTAGTTTACAACCACACGACCCTGACCTGACTAGTTTACAACCACACGACCCTGACCTGACTGGTTTACAACCACACGATCCTGACCTTGCTGGTTTACAACCACACGATCCTGACCTTGCTAGTTTACAATCACACGACCCTGACCTGACTAGTTTACAATCACACGACCCTGACCTGACTAGTTTACAATCACACGACCCTGACGTGACTAGTTTACAACCACACGACCCTGACCTGACTAGTTTACAACCACACGACCCTGACCTGACTAGTTTACAACCACACGATCCTGACCTGACTAGTTTACAACCACACGATCCTGACCTGACTAGTTTACAACCACACGATCCTGACCTGACTAGTTTACAATCACACGACCCTGACCTGACTAGTTTACAACCACACGACCCTGACCTTACTAGTTTACAATCACACGATCCTGACCTGACTAGTTTACAACCACACGACCCTGACCTGACTAGTTTACAACCACACGACCCTGACCTGACTAGTTTACAACCACACGACCCTGACCTGACTAGTTTACAACCACACGACCCTGACCTTACTAGTTTACAATCACACGACCCTGATCTTACTAGTTTACAATCACACGACCCTGACCTGACTAGTTTACAACCACACGACCCTGACCTGACTAGTTTACAACCACACGACCCTGACCTGACTAGTTTACAATCACACGACCCTGACCTGACTAGTTTACAATCACACGACCCTGACCTGACTAGTTTACAACCACACGACCCTGACCTGACTAGTTTACAACCACACGACCCTGACCTGACTAGTTTACAACCACACGATCCTGACCTTGCTAGTTTACAATCACACGATCCTGACCTTGCTAGTTTACAACCACAAGACCCTGACCTGACTAGTTTACAACCACACGACCCTGACCTGACTAGTTTACAACCACACGACCCTGACCTGACTAGTTTACAACCAGACGACCCTGACCTGACTAGTTTACAACCAGACGACCCTGACCTGACTAGTTTACAATCACACGATCCTGACCTGACTAGTTTACGACCACACGACCCTGACCTGACTAGTTTACGATCACACGACCCTGACCTGACTAGTTTACGACCACAAGATCCTGACCTTGCTAGTTTACAACCACACGATCCTGACCTTGCTAGTTTACAACCACACGATCCTGACCTTGCTAGTTTACAATCACACGACCCTGACCTGACTAGTTTACAATCACACGACCCTGACCTGACTAGTTTACAACCACACGACCCTGACCTTGCTAGTTTACAATCACACGATCCTGACCTTACTAGTTTACAATCACACGACCCTGACCTGACTAGTTTACAACCACACGACCCTGACCTGACTAGTTTACAACCACACGATCCTGACCTGACTAGTTTACAACCACACGACCCTGACCTGACTAGTTTACAATCACACGACCCTGACCTGACTAGTTTACAATCACACGACCCTGACCGGACTAGTTTACAACCACACAACCCTGACCTGACTAGTTTACAACCACACGACCCTGACCTGACTAGTTTACAACCACACGACCGTGACCTGACTAGTTTACAACCACACGACCCTGACCTGACTAGTTTACAATCACACGACCCTGACCTGACTAGTATACAACCACACGATCCTGACCTTGCTAGTTTACAATCACACGATCCTGACCTTGCTAGTTTACAATCACAAGACCCTGACCTTGCTAGTTTACAACCACAAGACCCTGACCTGACTAGTTTACAACCACACGATCCTGACCTGACTAGTTTACAACCACACGATCCTGACCTGACTAGTTTACCACCACACTTCCCTGACCTGACTAGTTTACCACCACACGACCCTGACCTGACTAGTTTACGACCACACGACCCTGACCTGACTAGTTTACGACCACACGACCCTGACCTGACTAGTTTACAATCACAAGACCCTGACCTGACTAGTTTACAACCACACGATCCTGACCTTGCTAGTTTACAACCACACGATCCTGACCTTGCTAGTTTACAACCACACGACCCTGACCTTGCTAGTTTACAACCACACGATCCTGACCTTGCTAGTTTACAACCACACGACCCTGACCTTGCTAGTTTACAATCACACGACCCTGACCTGACTAGTTTACAATCACACGATCCTGACCTGACTAGTTTACAACCACACGATCCTGACCTTGCTAGTTTAAAATCACACGATCCTGACCTTGCTAGTTTACAATCACACGACCCTGACCTGACTAGTTTACAACCACACGACCCTGACCTGACTAGTTTACAACCACACGACCCTGACCTGACTAGTTTACAATCACACGATCCTGACCTGACTAGTTTACAATCACACGACCCTGACCTGACTAGTTTACAATCACACGACCCTGACCTGACTAGTTTACAACCACACGACCCTGACCTGACTAGTTTACAATCACACGACCCTGACCTGACTAGTTTACAACCACACGATCCTGACCTTACTAGTTTACAATCACACGACCCTGACCTGACTAGTTTACAACCACACGACCCTGACCTGACTAGTTTACAACCACACGATCCTGACCTGACTAGTTTACAACCACACGATCCTGACCTGACTAGTTTACAATCACACGACCCTGACCTGACTAGTTTACAACCACACGATCCTGACCTGACTAGTTTACAATCACACGACCCTGACCTGACTAGTTTACAATCACACGACCCTGACCTGACTAGTTTACAACCACACGACCCTGACCTGACTAGTTTACAATCACACGATCCTGACCTGACTAGTTTACAATCACACGACCCTGACCTGACTAGTTTACAATCACACGACCCTGACCTGACTAGTTTACAACCACACGATCCTGACCTTACTAGTTTACAATCACACGACCCTGACCTGACTAGTTTACAATCACACGATCCTGACCTTGCTAGTTTACAATCACACGACCCTGACCTGACTAGTTTACAATCACACGATCCTGACCTTGCTAGTTTACAATCACACGACCCTGACCTGACTAGTTTACAATCACACGATCCTGACCTGACTAGTTTACAATCACACGATCCTGACCTGACTAGTTTACAATCACACGATCCTGACCTGACTAGTTTACAACCACACGATCCTGACCTTGCTAGTTTACAATCACACGACCCTGACCTGACTAGTTTACAACCACACGACCCTGACCTGACTAGTTTACAATCACACGACCCTGACCTGACTAGTTTACAACCACACGACCCTGACCTGACTAGTTTACAATCACACGACCCTGACCTGACTAGTTTACAATCACACGACCCTGACCTGACTAGTTTACAATCACACGACCCTGACCTGACTAGTTTACAATCACACGACCCTGACCTGACTAGTTTACAACCACACGACCCTGACCTGACTAGTTTACAACCACACGACCCTGACCTGACTAGTTTACAACCACACGACCCTGACCTGACTAGTTTACAACCACACGATCCTGACCTTGCTAGTTTACAATCACACGACCCTGACCTGACTAGTTTACAACCACACGATCCTGACCTGACTAGTTTACAACCACACGATCCTGACCTGACTAGTTTACAATCACACGACCCTGACCTTGCTAGTTTACAATCACACGACCCTGACCTGACTAGTTTACAATCACACGACCCTGACCTGACTAGTTTACAATCACACGACCCTGACCTGACTAGTTTACAATTACACGACCCTGACCTGACTAGTTTACAATCACACGACCCTGACCTGACTAGTTTACAATCACACGACCCTGACCTGACTAGTTTACAATCACACTACCCTGACTTGACTAGTTTACAATCACACGACCCTGACCTGACTAGTTTACAATCACACGATCCTGACCTGACTAGTTTACAATCACACGACCCTGACCTGACTAGTTTACAATCACACGATCCTGACCTGACTAGTTTACAATCACACGACCCTGACCTTGCTAGTTTACAATCACACGACCCTGACCTGACTAGTTTACAATCACACGACCCTGACCTGACTAGTTTACAATCACACGATCCTGACCTGACTAGTTTACAATCACACGACCCTGACCTGACTAGTTTACAATCACAGGATCCTGACCTGACTAGTTTACAATCACACGACCCTGACCTGACTAGTTTACAACCACACGACCCTGACCTGACTAGTTTACAACCACACGATCCTGACCTTGCTAGTTTACAACCACACGATCCTGACCTTGCTAGTTTACAATCACACGATCCTGACCTTGCTAGTTTACAATCACACGACCCTGACCTGACTAGTTTACAATCACACGACCCTGACCTGACTAGTTTACAATCACACGACCCTGACCTGACTAGTTTACAATCACACGACCCTGACCTGACTAGTTTACAACCACACGACCCTGACCTGACTAGTTTACAACCACACGACCCTGACCTGACTAGTTTACAACCACACGATCCTGACCTGACTAGTTTACAACCACACGATCCTGACCTTGCTGGTTTACAACCACACGATCCTGACCTTGCTGGTTTACAATCACACGACCCTGACCTGACTAGTTTACAATCACACGACCCTGACCTGACTAGTTTACAATCACACGACCCTGACGTGACTAGTTTACAACCACACGACCCTGACCTGACTAGTTTACAACCACACGACCCTGACCTGACTAGTTTACAACCACACGATCCTGACCTGACTAGTTTACAACCACACGATCCTGACCTGACTAGTTTACAACCACACGACCCTGACCTGACTAGTTTACAATCACACGACCCTGACCTGACTAGTTTACAACCACACGATCCTGACCTGACTAGTTTACAATCACACGACCCTGACCTGACTAGTTTACAACCACACGACCCTGACCTGACTAGTTTACAACCACACGACCCTGACCTTACTAGTTTACAATCACACGACCCTGACCTGACTAGTTTACAATCACACGACCCTGACCTGACTAGTTTACAACCACACGACCCTGACCTGACTAGTTTACAACCACACGACCCTGACCTGACTAGTTTACAATCACACGACCCTGACCTGACTAGTTTACAATCACACGACCCTGACCTGACTAGTTTACAACCACACGACCCTGATCTGACTAGTTTACAACCACACGACCCTGACCTGACTAGTTTACAACCACACGACCCTGACCTGACTAGTTTACAACCACACGATCCTGACCTTGCTAGTTTACAATCACACGATCCTGACCTTGCTAGTTTACAATCACAAGACCCTGACCTGACTAGTTTACAACCACACGACCCTGACCTGACTAGTTTACAACCACACGACCCTGACCTGACTAGTTTACAACCACACGACCCTGACCTGACTAGTTTACAACCACACGACCCTGACCTGACTAGTTTAGAATCACACGATCCTGACCTGACTAGTTTACGACCACACGACCCTGACCTGACTAGTTTACAATCACACGACCCTGACCTGACTAGTTTACAACCACACGATCCTGACCTTGCTAGTTTACAACCACACGATCCTGACCTTGCTAGTTTACAACCACACGATCCTGACCTTGCTAGTTTACAATCACACGACCCTGACCTGACTAGTTTACAATCACACGACCCTGACCTGACTAGTTTACAACCACACGACCCTGACCTTGCTAGTTTACAATCACACGATCCTGACCTTACTAGTTTACAATCACACGACCCTGACCTGACTAGTTTACAACCACACGACCCTGACCTGACTAGTTTACAACCACACGATCCTGACCTGACTAGTTTACAACCACACGACCCTGACCTGACTAGTTTACAATCACACGACCCTGACCTGACTAGTTTACAATCACACGACCCTGACCTTGCTAGTTTACAAACACACGATCCTGACCTTGCTAGTTTACAACCACACGACCCTGACCTGACTAGTTTACAACCACACGACCCTGACCTGACTAGTTTACAACCACACGACCCTGACCTGACTAGTTTACAATCACACGACCCTGACCTGACTAGTTTACAATCACACGACCCTGACCTGACTAGTTTACAATCACACGACCCTGACCTGACTAGTTTACAATCACACGACCCTGACCTGACTAGTTTACAACCACACGACCCTGACCTGACTAGTTTACAACCACACGACCCTGACCTGACTAGTTTACAATAACACGATCCTGACCTGACTAGTTTACAATCACACGACCCTGACCTGACTAGTTTACAACCACACGACCCTGACCTGACTAGTTTACAACCACACGATCCTGACCTGACTAGTTTACAATCACACGACCCTGACCTGACTAGTTTACAACCACACGATCCTGACCTGACTAGTTTACAATCACACGACCCTGACCTGACTAGTTTACAACCACACGACCCTGACCTGACTAGTTTACAATCACACGACCCTGACCTGACTAGTTTACAACCACACGATCCTGACCTGACTAGTTTACAATCACACGATCCTGACCTGACTAGTTTACAATCACACGACCCTGACCTGACTAGTTTACAATCACACGATCCTGACCTTGCTAGTTTACAATCACACGACCCTGACCTGACTAGTTTACAATCACACGATCCTGACCTTGCTAGTTTACAATCACACGACCCTGACCTGACTAGTTTACAATCACACGATCCTGACCTGACTAGTTTACAATCACACGATCCTGACCTGACTAGTTTACAACCACACGACCCTGACCTGACTAGTTTACAATCACACGACCCTGACCTGACTAGTTTACAATCACACGACCCTGACCTGACTAGTTTACAATCACACGACCCTGACCTGACTAGTTTACAATCACACGACCCTGACCTGACTAGTTTACAATCACACGATCCTGACCTGACTAGTTTACAATCACACGACCCTGACCTGACTAGTTTACAACCACATGACCCTGACCTGACTAGTTTACAACCACACGATCCTGACCTTGCTAGTTTACAATCACACGACCCTGACCTGACTAGTTTACAATCACACGACCCTGACCTGACTAGTTTACAACCACACGATCCTGACCTGACTAGTTTACAACCACACGATCCTGACCTTGCTAGTTTACAACCACACGATCCTGACCTTGCTAGTTTACAATCACACGACCCTGACCTGACTAGTTTACAATCACACGACCCTGACCTGACTAGTTTACAATCACACGACCCTGACCTGACTAGTTTACAATCACACGACCCTGACCTGACTAGTTTACAATCACACGACCCTGACCTGACTAGTTTACAATCACACGACCCTGACCTGACTAGTTTACAATCACACGACCCTGACCTGACTAGTTTACAATCACACGACCCTGACCTGACTAGTTTACAATCACACGACCCTGACCTGACTAGTTTACAATCACACGATCCTGACCTGACTAGTTTACAATCACACGACCCTGACCTGACTAGTTTACAATCACACGACCCTGACCTTGCTAGTTTACAATCACACGACCCTGACCTGACTAGTTTACAATCACACGACCCTGACCTGACTAGTTTACAATCACACGACCCTGACCTGACTAGTTTACAACCACACGACCCTGACCTGACTAGTTTACAATCACAGGATCCTGACCTGACTAGTTTACAATCACACGACCCTGACCTGACTAGTTTACAACCACACGACCCTGACCTGACTAGTTTACAACCACACGATCCTGACCTTGCTAGTTTACAACCACACGATCCTGACCTTGCTAGTTTACAATCACACGATCCTGACCTGACTAGTTTACAATCACACGACCCTGACCTGACTAGTTTACAATCACACGACCCTGACCTGAGTAGTTTACAATCACACGACCCTGACCTGACTAGTTTACAACCACACGACCCTGACCTGACTAGTTTACAACCACACGACCCTGACCTGACTAGTTTACAACCACACGATCCTGACCTTGCTAGTTTACAACCACACGATCCTGACCTTGCTAGTTTACAATCACACGACCCTGACCTGACTAGTTTACAATCACACGACCCTGACCTGACTAGTTTACAATCACACGACCCTGACCTGACTAGTTTACAACCACACGACCCTGACCTGACTAGTTTACAATCACACGACCCTGACCTGACTAGTTTACAATCACACGACCCTGACCTGACTAGTTTACAATCACACGATCCTGACCTGACTAGTTTACAACCACACGACCCTGACCTGACTAGTTTACAACCACACGACCCTGACCTGACTAGTTTACAACCACACGACCCTGACCTGACTAGTTTACAATCACACGACCCTGACCTGACTAGTTTACAACCACACGACCCTGACCTGACTAGTTTACAATCACACGATCCTGACCTGACTAGTTTACAACCACACGACCCTGACCTGACTAGTTTACAATCACACGATCCTGACGTGACTAGTTTACAACCACACGATCCTGACCTGACTAGTTTACAATCACACGATCCTGACCTGACTAGTTTACAACCACACGACCCTGACCTGACTAGTTTACAATCACACGACCCTGACCTGACTAGTTTACAACCACACGACCCTGACCTGACTAGTTTACAATCACACGATCCTGACGTGACTAGTTTACAACCACACGATCCTGACCTGACTAGTTTACAACCACACGATCCTGACCTGACTAGTTTACAATCACACGATCCTGACCTGACTAGTTTACAACCACACGACCCTGACCTGACTAGTTTACAATCACACGACCTTGACCTGACTAGTTTACAATCACACGACCCTGACCTGACTAGTTTACAATCACACGACCCTGACCTGACTAGTTTACAATCACACGACTCTGACCTGACTAGTTTACAATCACACGACCCTGACCTGACTAGTTTACAATCACACGACCCTGACCTGACTAGTTTACAATCACACGACCCTGACCTTGCTAGTTTACAATCACACGACCCTGACCTGGCTAGTTTACAATCACACGACCCTGACCTGACTAGTTTACAATCACACGACCCTGACCTGACTAGTTTACAATCACACGACCCTGACCTGACTAGTTTACAATCACACGACCCTGACCTGACTAGTTTACAATCACACGACCCTGACCTGACTAGTTTACAACCACACGACCCTGACCTGACTAGTTTACAACCACACGACCCTGACCTGACTAGTTTACAATCACACGACCCTGACCTGACTAGTTTACAATCACACGACCCTGACCTGACTAGTTTACAACCACACGACCCTGACCTGACTAGTTTACAACCACACGATCCTGACCTTGCTAGTTTACAACCACACGACCCTGACCTTGCTAGTTTACAATCACACGACCCTGACCTGACTAGTTTACAATCACACGACCCTGACCTGACTAGTTTACAACCACACGACCCTGACCTGACTAGTTTACAACCACACGACCCTGACGTGACTAGTTTACAACCACACGATCCTGACCTTGCTAGTTTACAACCACACGATCCTGACCTTGCTAGTTTACAATCACACGACCCTGACCTGACTAGTTTACAACCACACGACCCTGACCTGACTAGTTTACAACCACACGACCCTGACCTGACTAGTTTACAATCACACGACCCTGACCTTACTAGTTTACAACCACACGACCCTGACCTTACTAGTTTACAATCACACGATCCTGACCTGACTAGTTTACAACCACACGACCCTGACCTGACTAGTTTACAACCACACGACCCTGACCTGACTAGTTTACAATCACACGACCCTGACCTGACTAGTTTACAATCACACGACCCTGACCTTACTAGTTTACAATCACACGATCCTGACCTGACTAGTTTACAACCACACGACCCTGACCTGACTAGTTTACAACCACACGACCCTGACCTTACTAGTTTACAATCACACGACCCTGACCTGACTAGTTTACAACCACACGACCCTGACCTGACTAGTTTACAATCACACGACCCTGACCTGACTAGTTTACAACCACACGACCCTGACCTGACTAGTTTACAATCACACGATCCTGACGTGACTAGTTTACAACCACACGATCCTGACCTGACTAGTTTACAATCACACGATCCTGACCTGACTAGTTTACAACCACACGACCCTGACCTGACTAGTTTACAATCACACGACCCTGACCTGACTAGTTTACAATCACACGACCCTGACCTGACTAGTTTACAATCACACGACCCTGACCTGACTAGTTTACAATCACACGACCCTGACCTGACTAGTTTACAATCACACGACCCTGACCTGACTAGTTTACAATCACACGACCCTGACCTGACTAGTTTACAATCACACGACCCTGACCTTGCTAGTTTACAATCACACGACCCTGACCTGGCTAGTTTACAATCACACGACCCTGACCTGACTAGTTTACAATCACACGACCCTGACCTGACTAGTTTACAATCACACGACCCTGACCTGACTAGTTTACAATCACACGACCCTGACCTGACTAGTTTACAATCACACGATCCTGACCTGACTAGTTTACAATCACACGATCCTGACCTGACTAGTTTACAACCACACGACCCTGACCTGACTAGTTTACAACCACACGACCCTGACCTGACTAGTTTACAATCACACGACCCTGACCTGACTAGTTTACAACCACACGACCCTGACCTGACTAGTTTACAACCACACGACCCTGACCTGACTAGTTTACAACCACACGATCCTGACCTTGCTAGTTTACAACCACACGATCCTGACCTTGCTAGTTTACAATCACACGACCCTGACCTGACTAGTTTACAACCACACGACCCTGACCTGACTAGTTTACAACCACACGACCCTGACCTGACTAGTTTACAACCACACGACCCTGACGTGACTAGTTTACAACCACACGATCCTGACCTTGCTAGTTTACAACCACACGATCCTGACCTTGCTAGTTTACAATCACACGACCCTGACCTGACTAGTTTACAATCACACGACCCTGACCTGACTAGTTTACAATCACACGACCCTGACCTGACTAGTTTACAATCACACGATCCTGACCTGACTAGTTTACAACCACACGACCCTGACCTGACTAGTTTACAACCACACGACCCTGACCTGACTAGTTTACAATCACACGACCCTGACCTGACTAGTTTACAATCACACGACCCTGACCTGACTAGTTTACAATCACACGACCCTGACCTGACTAGTTTACAACCACACGACCCTGACCTGACTAGTTTACAACCACACGACCCTGACCTGACTAGTTTACAATCACACGATCCTGACCTGACTAGTTTACAACCACACGACCCTGACCTGACTAGTTTACAACCACACGACCCTGACCTTACTAGTTTACAATCACACGACCCTGACGTGACTAGTTTACAACCACACGATCCTGACCTGACTAGTTTACAACCACACGACCCTGACCTGACTAGTTTACAACCACACGACCCTGACCTGACTAGTTTACAATCACACGACCCTGACCTGACTAGTTTACAATCACACGACCCTGACCTGACTAGTTTACAACCACACGACCCTGACCTGACTAGTTTACAACCACACGACCCTGACCTGACTAGTTTACAACCACACGACCCTGACCTGACTAGTTTACAACCACACGACCCTGACCTGACTAGTTTACAACCACACGACCCTGACCTGACTAGTTTACAACCACACGACCCTGACCTGACTAGTTTACAATCACACGACCCTGACCTGACTAGTTTACAATCACACGACCCTGACCTGACTAGTTTACAATCACACGACCCTGACCTGACTAGTTTACAACCACACGACCCTGACCTGACTAGTTTACAACCACACGACCCTGACCTGACTAGTTTACAACCCGCGACCCTGACCTGACTAGTTTACAACCACACGACCCTGACCTGACTAGTTTACAACCACACGACCCTGACCTGACTAGTTTACAACCACACGACCCTGACCTGACTAGTTTACAACCACACGACCCTGACCTGACTAGTTTACAACCACACGACCCTGACCTTACTAGTTTACAACCACACGACCCTGACCTGACTAGTTTACAACCACACGACCCTGACCTGACTAGTTTACAACCACACGACCCTGACCTGACTAGTTTACAATCACACGACCCTGACCTGACTAGTTTACAATCACACGACCCTGACCTGACTAGTTTACAATCACACGACCCTGACCTGACTAGTTTACAATCACACGACCCTGACCTGACTAGTTTACAACCACACGACCCTGACCTGACTAGTTTACAATCACACGACCCTGACCTGACTAGTTTACAATCACACGACCCTGACCTGACTAGTTTACAATCACACGACCCTGACCTGACTAGTTTACAATCACACGACCCTGACCTGACTAGTTTACAACCACACGACCCTGACCTGACTAGTTTACAACCACACGACCCTGACCTGACTAGTTTACAATCACACGACGCTGACCTGACTAGTTTACAATCACACGACCCTGACCTGACTAGTTTACAACCACACGACCCTGACCTGACTAGTTTACAACCACACGATCCTGACCTGACTAGTTTACAACCACACGACCCTGACCTTGCTAGTTTACAACCACACGATCCTGACCTTGCTAGTTTACAATCACACGATCCTGACCTTGCTAGTTTACAATCACAAGACCCTGACCTGACTAGTTTACAACCACACGACCCTGACCTGACTAGTTTACAACCACACGACCCTGACCTGACTAGTTTACAACCACACGATCCTGACCTTGCTAGTTTACAACCACACGATCCTGACCTTGCTAGTTTACAACCACACGATCCTGACCTGACTAGTTTACAATCACACGACCCTGACCTGACTAGTTTACAACCACACGATCCTGACCTTGCTAGTTTACAATCACACGACCCTGACCTTACTAGTTTACAATCACACGACCCTGACCTGACTAGTTTACAATCACACGACCCTGACCTGACTAGTTTACAACCACACGACCCTGACCTGACTAGTTTACAACCACACGACCCTGACCTGACTAGTTTACAATCACACGACCCTGACCTGACTAGTTTACAATCACACGATCCTGACCTGACTAGTTTACAACCACACGACCCTGACCTGACTAGTTTACAACCACACGACCCTGACCTGACTAGTTTACAACCACACGACCCTGACCTGACTAGTTTACAATCACACGATCCTGACCTGACTAGTTTACAATCACACGACCCTGACCTGACTAGTTTACAATCACACGACCCTGACCTGACTAGTTTACAATCACACGACCCTGACCTGACTAGTTTACAATCTCACGACCCTGACCTGACTAGTTTACAACCACACGACCCTGACCTGACTAGTTTACAATCACACGACCCTGACCTGACTAGTTTACAATCACACGACCCTGACCTGACTAGTTTACAACCACACGACCCTGACCTGACTAGTTTACAATCACACGACCCTGACCTGACTAGTTTACAATCACACGACCCTGACCTGACTAGTTTACAACCACACGACCCTGACCTGACTAGTTTACAACCACACGACGCTGACCTGACTAGTTTACAACCACACGACCCTGACCTGACTAGTTTACAACCACACGACCCTGACCTTACTAGTTTACAATCACACGACCCTGACCTGACTAGTTTACAACCACACGACCCTGACCTGACTAGTTTACAATCACACGACCCTGACCTGACTAGTTTACAATCACACGACCCTGACCTGACTAGTTTACAACCACACGATCCTGACCTTACTAGTTTACAATCACACGACCCTGACCTGACTAGTTTACAATCACACGACCCTGACCTGACTAGTTTACAATCACACGATCCTGACCTGACTAGTTTACAATCACACGACCCTGACCTGACTAGTTTACAATCACACGACCCTGACCTGACTAGTTTACAATCACACGACCCTGACCTTGCTAGTTTACAATCACACGACCCTGACCTGACTAGTTTACAATCACACGACCCTGACCTGACTAGTTTACAATCACACGACCCTGACCTGACTAGTTTACAATCACACGACCCTGACCTGACTAGTTTACAATCACCCGACCCTGACCTGACTAGTTTACAATCACAGGATCCTGACCTGACTAGTTTACAATCACACGACCCTGACCTGACTAGTTTACAATCACACGACCCTGACCTGACTAGTTTACAATCACACGATCCTGACCTGACTAGTTTACAATCACACGATCCTGACCTGACTAGTTTACAACCACACGATCCTGACCTTGCTAGTTTACAATCACACGACCCTGACCTTACTAGTTTACAATCACACGATCCTGACCTGACTAGTTTACAACCACACGATCCTGACCTGACTAGTTTACAATCACACGACCCTGACCTGACTAGTTTACAATCACACGACCCTGACCTGACTAGTTTACAACCACACGATCCTGACCTTGCTAGTTTACAATCACACGATCCTGACCTTGCTAGTTTACAATCACACGATCCTGACCTTGCTAGTTTACAATCACACGACCCTGACCTGACTAGTTTACAATCACACGACCCTGACCTGACTAGTTTACAATCACACGACCCTGACCTGACTAGTTTACAACCACACGACCCTGACCTTGCTAGTTTACAACCACACGACCCTGACCTTGCTAGTTTACAATCACACGACCCTGACCTGACTAGTTTACAATCACACGATCCTGACCTGACTAGTTTACAACCACACGATCCTGACCTTGCTAGTTTACAACCACACGACCCTGACCTGACTAGTTTACAATCACACGACCCTGACCTGACTAGTTTACAATCACACGACCCTGACCTTGCTAGTTTACAATCACACGACCCTGACCTGACTAGTTTACAATCACACGACCCTGACCTGACTAGTTTACAGTCACACGACCCTGACCTGACTAGTTTACAGTCACACGACCCTGACCTGACTAGTTTACAATCACACGACCCTGACCTGACTAGTTTACAATCACACGACCCTGACCTGACTAGTTTACAATCACACGACCCTGACCTGACTAGTTTACAATCACACGACCCTGACCTGACTAGTTTACAACCACACGATCCTGACCTTGCTAGTTTACAACCACACGATCCTGACCTTGCTAGTTTACAATCACACGATCCTGACCTTGCTAGTTTACAATCACACGACCCTGACCTGACTAGTTTACAACCACACGATCCTGACCTTGCTAGTTTACAACCACACGACCCTGACCTTGCTAGTTTACAACCACACGACCCTGACCTGACTAGTTTACAATCACACGACCCTGACCTGACTAGTTTACAATCACACGACCCTGACCTGACTAGTTTACAATCACACGACCCTGACCTGACTAGTTTACAATCACACGACCCTGACCTGACTAGTTTACAATCACACGACCCTGACCTGACTAGTTTACAATCACACGACCCTGACCTGACTAGTTTACAACCACACGATCCTGACCTTGCTAGTTTACAATCACACGACCCTGACCTGACTAGTTTACAATCACACGATCCTGACCTGACTAGTTTACAACCACACGACCCTGACCTTGCTAGTTTACAATCACACGACCCTGACCTGAGTAGTTTACAATCACACGACCCTGACCTTGCTAGTTTACAATCACACGACCCTGACCTGACTAGTTTACAATCACACGACCCTGACCTTACTAGTTTACAATCACACGATCCTGACCTTACTAGTTTACAATCACAAGACCCTGACCTGACTAGTTTACAATCACACGACCCTGATCTGACTAGTTTACAATCACACGATCCTGACCTGACTAGTTTACAATCACACGATCCTGACCTTACTAGTTTACAATCACAC
>CACNA1C_VNTR_Type6
GACCCTGACCTTACTAGTTTACAATCACACGATCCTGACCTTACTAGTTTACAATCACAGGATCCTGACCTGACTAGTTTACAATCACACGACCCTGACCTGACTAGTTTACAATCACACGACCCTGACCTGACTAGTTTACAATCACACGATCCTGACCTGACTAGTTTACAACCACAGGATCCTGACCTGACTAGTTTACAACCACACGACCCTGACCTGACTAGTTTACAATCACACGATCCTGACCTTACTAGTTTACAATCACACGACCCTGACCTGACTAGTTTACAACCACACGACCCTGACCTGACTAGTTTACAACCACACGATCCTGACCTTGCTAGTTTACAATCACACGATCCTGACCTGACTAGTTTACAATCACACGATCCTGACCTGACTAGTTTACAACCACACGACCCTGACCTTACTAGTTTACAATCACACGATCCTGACCTGACTAGTTTACAATCACACGATCCTGACCTGACTAGTTTACAACCACACGACCCTGACCTTGCTAGTTTACAATCACACGACCCTGACCTGACTAGTTTACAATCACAGGATCCTGACCTGACTAGTTTACAACCACACGACCCTGACCTTACTAGTTTACAATCACAGGATCCTGACCTGACTAGTTTACAATCACAGGATCCTGACCTGACTAGTTTACAATCACACGACCCTGACCTTACTAGTTTACAATCACACGATCCTGACCTGACTAGTTTACAACCACACGACCCTGACCTGACTAGTTTACAATCACACGACCCTGACCTTACTAGTTTACAATCACACGACCCTGACCTGACTAGTTTACAATCACACGATCCTGACCTGACTAGTTTACAACCACACGATCCTGACCTTGCTAGTTTACAATCACACGATCCTGACCTGACTAGTTTACAACCACACGACCCTGACCTGACTAGTTTACAATCACAGGATCCTGACCTGACTAGTTTACAACCACACGACCCTGACCTTACTAGTTTACAATCACAGGATCCTGACCTGACTAGTTTACAATCACAGGATCCTGACCTGACTAGTTTACAATCACACGACCCTGACCTGACTAGTTTACAATCACACGACCCTGACCTGACTAGTTTACAATCACACGACCCTGACCTGACTAGTTTACAATCACACGACCCTGACCTTACTAGTTTACAATCACACGACCCTGACCTGACTAGTTTACAATCACACGACCCTGACCTGACTAGTTTACAATCACACGACCCTGACCTGACTAGTTTACAATCACACGACCCTGACCTGACTAGTTTACAATCACACGACCCTGACCTGACTAGTTTACAATCACACGACCCTGACCTGACTAGTTTACAGTCACACGATCCTGACCTGACTAGTTTACAACCACACGACCCTGACCTGACTAGTTTACAGTCACACGACCCTGACCTGACTAGTTTACAATCACACTATCCTGACCTGACTAGTTTACAATCACACGACCCTGACCTTACTAGTTTACAATCACACGACCCTGACCTTACTAGTTTACAATCACACGACCCTGACCTGACTAGTTTACAATCACACGACCCTGACCTGACTAGTTTACGATCACACGACCCTGACCTTACTAGTTTACGATCACACGACCCTGACCTGACTAGTTTACGATCACACGACCCTGACCTGACTAGTTTACGATCACACGACCCTGACCTGACTAGTTTACGATCACACGACCCTGACCTGACTAGTTTACGATCACACGACCCTGACCTGACTAGTTTACGATCACACGACCCTGACCTGACTAGTTTACGATCACACGATCCTGACCTTGCTAGTTTACAACCACACGACCCTGACCTGACTAGTTTACGACCACACGACCCTGACCTGACTAGTTTACGATCACACGACCCTGACCTGACTAGTTTACAATCACACGACCCTGACCTTACTAGTTTACGACCACACGACCCTGACCTGACTAGTTTACAATCACACGATCCTGACCTGACTAGTTTACAATCACACGACCCTGACCTTACTAGTTTACGACCACACGACCCTGACCTGACTAGTTTACAATCACACGACCCTGACCTGACTAGTTTACAATCACACGATCCTGACCTTGCTAGTTTACAACCACACGATCCTGACCTTGCTAGTTTACAATCACACGATCCTGACCTTGCTAGTTTACAATCACAAGACCCTGACCTGACTAGTTTACAATCACACGATCCTGACCTGACTAGTTTACAATCACACGATCCTGACCTGACTAGTTTACAATCACACGACCCTGACCTGACTAGTTTACAATCACACGACCCTGACCTGACTAGTTTACAACCACACGACCCTGACCTTACTAGTTTACAACCACACGACCCTGACCTGACTAGTTTACAATCACACGATCCTGACCTGACTAGTTTACAATCACACGACCCTGACCTGACTAGTTTACAACCACACGACCCTGACCTTACTAGTTTACAACCACACGACCCTGACCTGACTAGTTTACAACCACACGACCCTGACCTGACTAGTTTACAACCACACGACCCTGACCTTACTAGTTTACAACCACACGACCCTGACCTTACTAGTTTACAATCACACGACCCTGACCTGACTAGTTTACAATCACACGACCCTGACCTGACTAGTTTACAATCACACGACCCTGACCTGACTAGTTTACAACCACACGACCCTGACCTGACTAGTTTACAACCACACGACCCTGACCTGACTAGTTTACAATCACACGATCCTGACCTGACTAGTTTACAACCACACGACCCTGACCTGACTAGTTTACAATCACACGACCCTGACCTGACTAGTTTACGATCACACGACCCTGACCTGACTAGTTTACGATCACAGGATCCTGACCTGACTAGTTTACGATCACACGACCCTGACCTGACTAGTTTACGATCACACGACCCTGACCTGACTAGTTTACGATCACACGACCCTGACCTGACTAGTTTACGATCACACGACCCTGACCTGACTAGTTTACGATCACACGACCCTGACCTGACTAGTTTACAATCACACGACCCTGACCTGACTAGTTTACGATCACACGACCCTGACCTGACTAGTTTACAACCACACGACCCTGACCTGACTAGTTTACAATCACACGACCCTGACCTGACTAGTTTACAATCACACGACCCTGACCTGACTAGTTTACAACCACACGACCCTGACCTGACTAGTTTACAACCACACGACCCTGACCTGACTAGTTTACAATCACACGACCCTGACCTGACTAGTTTACAATCACACGACCCTGACCTGACTAGTTTACAACCACACGACCCTGACCTGACTAGTTTACAACCACACGACCCTGACCTGACTAGTTTACAATCACACGATCCTGACCTGACTAGTTTACAATCACACGATCCTGACCTGACTAGTTTACAATCACACGATCCTGACCTTGCTAGTTTACAATCACACGATCCTGACCTTACTAGTTTACAATCACAAGACCCTGACCTGACTAGTTTACAATCACACGACCCTGACCTGACTAGTTTACAATCACACGACCCTGACCTGACTAGTTTACAATCACACGACCCTGACCTGACTAGTTTACAACCACACGACCCTGACCTGACTAGTTTACAATCACACGACCCTGACCTGACTAGTTTACAATCACACGATCCTGACCTGACTAGTTTACAATCACATGATCCTGACCTGACTAGTTTACAGTCACACGATCCTGACCTTACTAGTTTACAATCACAC
>CACNA1C_VNTR_Type7
GACCCTGACCTTACTAGTTTACAATCACACGATCCTGACCTTACTAGTTTACAATCACAGGATCCTGACCTGACTAGTTTACAATCACACGACCCTGACCTGACTAGTTTACAATCACACGACCCTGACCTGACTAGTTTACAACCACACGACCCTGACCTGACTAGTTTACAATCACACGACCCTGACCTGACTAGTTTACAATCACACGACCCTGACCTGACTAGTTTACAATCACACGATCCTGACCTGACTACTTTACAATCACACGATCCTGACCTTGCTAGTTTACAATCACACGATCCTGACCTTACTAGTTTACAATCACAGGATCCTGACCTGACTAGTTTACAATCACACGACCCTGACCTGACTAGTTTACAACCACACGACCCTGACCTGACTAGTTTACAATCACACGATCCTGACCTGACTAGTTTACAACCACACGATCCTGACCTGACTAGTTTACAATCACACGACCCTGACCTGACTAGTTTACAATCACACGACCCTGACCTGACTAGTTTACAACCACACGACCCTGACCTGACTAGTTTACAACCACACGACCCTGACCTGACTAGTTTACAACCACACGACCCTGACCTGACTAGTTTACAATCACACGACCCTGACCTGACTAGTTTACAATCACACGACCCTGACCTGACTAGTTTACAATCACACGACCCTGACCTGACTAGTTTACAATCACACGACCCTGACCTGACTAGTTTACAATCACACGACCCTGACCTGACTAGTTTACAATCACACGACCCTGACCTGACTAGTTTACAATCACACGACCCTGACCTGACTAGTTTACAGTCACACGATCCTGACCTGACTAGTTTACAACCACACGACCCTGACCTGACTAGTTTACAGTCACACGACCCTGACCTGACTAGTTTACAGTCACACTATCCTGACCTGACTAGTTTACAATCACACGACCCTGACCTGACTAGTTTACAATCACACGACCCTGACCTGACTAGTTTACAGTCACACGACCCTGACCTGACTAGTTTACAATCACACGACCCTGACCTGACTAGTTTACAATCACACGACCCTGACCTGACTAGTTTACAGTCACACGATCCTGACCTGACTAGTTTACAATCACACGACCCTGACCTGACTAGTTTACAATCACACGACCCTGACCTGACTAGTTTACAATCACACGACCCTGACCTGACTAGTTTACAATCACACGATCCTGACCTGACTAGTTTACAATCACACGATCCTGACTTTGCTAGTTTACAATCACACGACCCTGACCTGACTAGTTTACAACCACACGACCCTGACCTGACTAGTTTACAATCACACGACCCTGACCTGACTAGTTTACAACCACACGACCCTGACCTTACTAGTTTACAATCACACGACCCTGACCTTGCTAGTTTACAATCACACGACCCTGACCTGACTAGTTTACAATCACACGACCCTGACCTGACTAGTTTACAATCACACGACCCTGACCTGACTAGTTTACAATCACACGATCCTGACCTTGCTAGTTTACAATCACACGATCCTGACCTTACTAGTTTACAATCACAGGATCCTGACCTGACTAGTTTACAATCACACGACCCTGACCTGACTAGTTTACAATCACACGACCCTGACCTTACTAGTTTACAACCACACGATCCTGACCTGACTAGTTTACAATCACACGACCCTGACCTGACTAGTTTACAATCACACGATCCTGACCTGACTAGTTTACAATCACACGACCCTGACCTGACTAGTTTACAACCACACGACCCTGACCTGACTAGTTTACAATCACACGATCCTGACCTGACTAGTTTACAATCACACGATCCTGACCTTGCTAGTTTACAATCACACGATCCTGACCTGACTAGTTTACAATCACAGGATCCTGACCTGACTAGTTTACAATCACACGACCCTGACCTGACTAGTTTACAATCACACGACCCTGACCTGACTAGTTTACAATCACACGACCCTGACCTGACTAGTTTACAATCACACGACCCTGACCTGACTAGTTTACAATCACACGACCCTGACCTGACTAGTTTACCATCACACGATCCTGACCTTGCTAGTTTACAATCACACGATCCTGACCTGACTAGTTTACAATCACACGATCCTGACCTTGCTAGTTTACAATCACACGACCCTGACCTGACTAGTTTACAATCACACTATCCTGACCTGACTAGTTTACAATCACAAGACCCTGACCTGACTAGTTTACAATCACACGACCCTGACCTGACTAGTTTACAATCACACGATCCTGACCTGACTAGTTTACAATCACACGACCCTGACCTGACTAGTTTACAACCACACGACCCTGACCTGACTAGTTTACAATCACACGATCCTGACCTGACTAGTTTACAATCACACGACCCTGACCTGACTAGTTTACAATCACACGACCCTGACCTGACTAGTTTACAATCACACGACCCTGACCTGACTAGTTTACAATCACACTATCCTGACCTGACTAGTTTACAATCACAAGACCCTGACCTGACTAGTTTACAATCACACGACCCTGACCTGACTAGTTTACAATCACACGATCCTGACCTGACTAGTTTACAATCACACGACCCTGACCTGACTAGTTTACAACCACACGACCCTGACCTGACTAGTTTACAATCACACGATCCTGACCTGACTAGTTTACAATCACACGACCCTGACCTGACTAGTTTACAATCACACGACCCTGACCTGACTAGTTTACAATCACACGACCCTGACCTGACTAGTTTACAATCACACGACCCTGACCTGACTAGTTTACAATCACACGACCCTGACCTGACTAGTTTCCAATCACACGACCCTGACCTGACTAGTTTACAATCACACGACCCTGACCTGACTAGTTTACAATCACACGACCCTGACCTGACTAGTTTACAATCACACGACCCTGACCTGACTAGTTTACAATCACACGACCCTGACCTGACTAGTTTACAATCACACTATCCTGACCTGACTAGTTTACAACCACACGACCCTGACCTGACTAGTTTACAACCACACGACCCTGACCTTACTAGTTTACAATCACACGACCCTGACCTTACTAGTTTACAATCACACGACCCTGACCTGACTAGTTTACAATCACACGACCCTGACCTGACTAGTTTACGATCACACGACCCTGACCTGACTAGTTTACGATCACACGACCCTGACCTGACTAGTTTACAACCACACGACCCTGACCTGACTAGTTTACAACCACACGACCCTGACCTTACTAGTTTACAATCACACGACCCTGACCTTACTAGTTTACAATCACACGACCCTGACCTGACTAGTTTACGATCACACGACCCTGACCTGACTAGTTTACGATCACACGATCCTGACCTGACTAGTTTACGACCACACGATCCTGACCTGACTAGTTTACGACCACACGACCCTGACCTGACTAGTTTACGACCACACGACCCTGACCTGACTAGTTTACAATCACACGACCCTGACCTGACTAGTTTACAATCACACGACCCTGACCTGACTAGTTTACAATCACACGACCCTGACCTGACTAGTTTACAATCACACGATCCTGACCTTGCTAGTTTACAATCACACGATCCTGACCTTGCTAGTTTACAATCACACGATCCTGACCTTGCTAGTTTACAATCACACGACCCTGACCTGACTAGTTTACAATCACACGATCCTGACCTGACTAGTTTACAATCACACGACCCTGACCTGACTAGTTTACAATCACACGACCCTGACCTGACTAGTTTACGACCACACGACCCTGACCTGACTAGTTTACGACCACACGACCCTGACCTGACTAGTTTACAATCACACGATCCTGACCTTGCTAGTTTACAATCACACGACCCTGACCTGACTAGTTTACAATCACACGATCCTGACCTGACTAGTTTACAATCACACGATCCTGACCTGACTAGTTTACAACCACACGACCCTGACCTGACTAGTTTACGATCACACGACCCTGACCTGACTAGTTTACGACCACACGACCCTGACCTGACTAGTTTACAATCACACGACCCTGACCTGACTAGTTTACAATCACACGATCCTGACCTGACTAGTTTACAATCACACGATCCTGACCTGACTAGTTTACAATCACACGATCCTGACCTTGCTAGTTTACAACCACACGATCCTGACCTGACTAGTTTACAATCACACGATCCTGACCTGACTAGTTTACAATCACACGATCCTGACCTGACTAGTTTACAATCACACGATCCTGACCTTGCTAGTTTACAATCACACGACCCTGACCTTGCTAGTTTACAACCACACGACCCTGACCTGACTAGTTTACAATCACACGACCCTGACCTGACTAGTTTACAACCACACGACCCTGACCTGACTAGTTTACAATCACACGATCCTGACCTGACTAGTTTACAATCACACGATCCTGACCTTGCTAGTTTACAATCACACGATCCTGACCTGACTAGTTTACAATCACACGATCCTGACCTTGCTAGTTTACAATCACAGGATCCTGACCTGACTAGTTTACAATCACACGATCCTGACCTGACTAGTTTACAATCACACGATCCTGACCTTGCTAGTTTACAATCACAGGACCCTGACCTGACTAGTTTACAATCACACGACCCTGACCTGACTAGTTTACAACCACACGACCCTGACCTGACTAGTTTACAACCACACGACCCTGACCTGACTAGTTTACAACCACACGACCCTGACCTGACTAGTTTACAACCACACGACCCTGACCTGACTAGTTTACAATCACACGACCCTGACCTGACTAGTTTACAATCACACGACCCTGACCTGACTAGTTTACAATCACACGATCCTGACCTTACTAGTTTACAATCACACGATCCTGACCTTACTAGTTTACAATCACACGACCCTGACCTGACTAGTTTACAACCACACGACCCTGACCTGACTAGTTTACAATCACACGATCCTGACCTTGCTAGTTTACAATCACAGGATCCTGACCTGACTAGTTTACAATCACACGACCCTGACCTGACTAGTTTACAATCACACGATCCTGACCTGACTAGTTTACAATCACACGATCCTGACCTTGCTAGTTTACAATCACAGGACCCTGACCTGACTAGTTTACAATCACACGACCCTGACCTGACTAGTTTACAATCACACGACCCTGACCTTACTAGTTTACAATCACACGATCCTGACCTGACTAGTTTACAATCACACGATCCTGACCTTGCTAGTTTACAATCACACGATCCTGACCTGACTAGTTTACAATCACACGATCCTGACCTTGCTAGTTTACAATCACACGACCCTGACCTGACTAGTTTACAATCACACTATCCTGACCTGACTAGTTTACAATCACACGACCCTGACCTGACTAGTTTACAATCACACGACCCTGACCTGACTAGTTTACAATCACACGATCCTGACCTGACTAGTTTACAATCACACGACCCTGACCTGACTAGTTTACAACCACACGACCCTGACCTGACTAGTTTACAATCACACTATCCTGACCTGACTAGTTTACAATCACACGACCCTGACCTGACTAGTTTACAATCACACGACCCTGACCTGACTAGTTTACAATCACACTATCCTGACCTGACTAGTTTACAATCACACTATCCTGACCTGACTAGTTTACAACCACACGACCCTGACCTTACTAGTTTACAATCACACGACCCTGACCTTACTAGTTTACAATCACACGACCCTGACCTTACTAGTTTACAATCACACGACCCTGACCTGACTAGTTTACGATCACACGACCCTGACCTGACTAGTTTACAGTCACACGATCCTGACCTGACTAGTTTACAATCACACGACCCTGACCTGACTAGTTTACAATCACACGACCCTGACCTTGCTAGTTTACAATCACACGATCCTGACCTTACTAGTTTACAATCACAAGACCCTGACCTGACTAGTTTACAATCACACGATCCTGACCTGACTAGTTTACAATCACACGATCCTGACCTGACTAGTTTACAATCACATGATCCTGACCTGACTAGTTTACAATCACACGATCCTGACCTTACTAGTTTACAATCACACGACCCTGACCTGACTAGTTTACAATCACACGACCCTGACCTGACTAGTTTACAATCACACGATCCTGACCTGACTAGTTTACAATCACACGATCCTGACCTTACTAGTTTACAATCACACGATCCTGACCTGACTAGTTTACAATCACATGATCCTGACCTGACTAGTTTACAATCACACGATCCTGACCTGACTAGTTTACAATCACACGATCCTGACCTGACTAGTTTACAATCACACGATCCTGACCTTACTAGTTTACAATCACACGACCCTGACCTGACTAGTTTACAATCACACGATCCTGACCTGACTAGTTTACAATCACACGACCCTGACCTGACTAGTTTACAATCACACGATCCTGACCTTGCTAGTTTACAATCACACGATCCTGACCTGACTAGTTTACAATCACACGATCCTGACCTGACTAGTTTACAATCACACGATCCTGACCTTACTAGTTTACAATCACACGACCCTGACCTGACTAGTTTACAATCACACGATCCTGACCTGACTAGTTTACAATCACACGACCCTGACCTGACTAGTTTACAATCACACGATCCTGACCTTGCTAGTTTACAATCACACGATCCTGACCTGACTAGTTTACAATCACACGATCCTGACCTTGCTAGTTTACAATCACACGATCCTGACCTTACTAGTTTACAATCACACGACCCTGACCTGACTAGTTTACAATCACACGACCCTGACCTGACTAGTTTACAATCACACGACCCTGACCTGACTAGTTTACAATCACAGGATCCTGACCTGACTAGTTTACAATCACACGACCCTGACCTGACTAGTTTACAACCACACGACCCTGACCTGACTAGTTTACAATCACACGACCCTGACCTGACTAGTTTACAATCACACGATCCTGACCTTACTAGTTTACAATCACACGATCCTGACCTTAGTAGTTTACAATTACAC
```
